# Genomic analysis of Strongyloides stercoralis and Strongyloides fuelleborni in Bangladesh

**DOI:** 10.1101/2024.05.16.24307305

**Authors:** Veroni de Ree, Tilak Chandra Nath, Dorothee Harbecke, Dongmin Lee, Christian Rödelsperger, Adrian Streit

## Abstract

**Background:** About 600 million people are estimated to be infected with *Strongyloides stercoralis*, the species that causes the vast majority of human strongyloidiasis cases. *S. stercoralis* can also infect non-human primates (NHPs), dogs and cats, rendering these animals putative sources for zoonotic human *S. stercoralis* infection. *S. fuelleborni* is normally found in old world NHPs but occasionally also infects humans, mainly in Africa. Dogs in southeast Asia carry at least two types of *Strongyloides*, only one of which appears to be shared with humans (“dog only” and “human and dog” types). For *S. stercoralis* with molecular taxonomic information, there is a strong sampling bias towards southeast and east Asia and Australia.

**Methodology/Principle findings:** We collected human and dog derived *Strongyloides* spp. and hookworms from two locations in Bangladesh and subjected them to molecular taxonomic and genomic analysis based on nuclear and mitochondrial sequences. All hookworms found were *Necator americanus*. Contrary to earlier studies in Asia, we noticed a rather high incidence of *S. fuelleborni* in human samples. Also in this study, we found the two types of *S. stercoralis* and no indication for genetic isolation from the southeast Asian populations. However, we found one *S. stercoralis* worm in a human sample that genomically was of the “dog only” type and we found two worms in a dog sample that had the nuclear genomes of the “dog only” type but the mitochondrial genome of the “human and dog” type.

**Conclusions/Significance:** *S. fuelleborni* may play a more prominent role as a human parasite in certain places in Asia than previously thought. The introgression of a mitochondria haplotype into the “dog only” population suggests that rare interbreeding between the two *S. stercoralis* types does occur and that exchange of genetic properties, for example a drug resistance, between the two types is conceivable.

**Author Summary:** More than 600 million people are infected with the nematode intestinal parasite *Strongyloides stercoralis*. Dogs can also carry *S. stercoralis*. In southeast Asia different genetic types that either infect only dogs or humans and dogs were described. *Strongyloides fuelleborni*, (normally found in old-world monkeys) can also infect humans, mainly in Africa. We collected *Strongyloides* spp. and hook worms, from humans and a dog in Bangladesh and analyzed their nuclear and mitochondrial genomes. All hookworms were *Necator americanus*, one of the two major human hookworm species. Contrary to the general believe that human infections with *S. fuelleborni* are extremely rare in Asia, we found multiple such cases, suggesting that *S. fuelleborni* plays a more important role as a human parasite than previously thought also in Asia.

We found the two expected genetic types of *S. stercoralis*. For the first time we found a genomically “dog only” type worm in a person and we found two worms with nuclear genomes of the “dog only” type but mitochondrial genomes of the “human and dog” type. This suggest that rare interbreeding between the two types occurs, such that exchange of genetic properties, such as a drug resistance, between the two types is conceivable.

## Supplementary material for "Genomic analysis of Strongyloides stercoralis and Strongyloides fuelleborni in Bangladesh": S1 File

```
>Bangladesh_Human_A22_f1
wmtGATTCGTTTGAGTTTTWTACACCCTGTATTTTGTTTATATTGATTTGTTTGTTTTTAATGATATTTTTTATTTTGCAGGCTATTGCTTTTATTACTTTGTATGAGCGTCATTTGTTGGGTGGTGCTCAGGGTCGTATAGGTCCTACTAAGGTTACTTTTATGGGTACTTTGCAGGCTATACTGGATGGTGTTAAGTTGCTTTCTAAGGAGCAGATTATTCCTGTTAATGCTTCTCCTGTTTTGTTTTTATTGGTTCCTGGTGTTTCTTTTGGGGTTATGTATTTAGAGTGGTTAACTTTACCTTTTGTTTATGAGTTTATGTCGTTTGAATATTCTATGTTGTTTTTTTTATGTTTAATTGGTTTTTCTGTTTATGGTAGTCTTATGAGTGGTATTGTTTCTAAGTCTAAATATGCTATGTTAGGTGCTATTCGTGCAAGTAGTCAGTCTATTTCTTTTGAAATTGCTTTTGCTTTGTTTATGTTATGTGTTATGGTTCATCTTAATACTTTTAGTTTTTCTAGTTATTTTAGTTTTAGCATGATTATTCTTTTATTACCATTTTTAATTATGGTGTTAGCTGAGTTGAATCGTGCTCCTTTTGATTTTGCTGAGGGTGAGAGTGAGTTGGTAAGTGGTTATAATATTGAGTATTCTAGTGTTGCTTTTGTTTTATTATTTTTGAGTGAATATGGTGCATTATTATTTTTTAGTGTTTTATTTGCTTATTTGTTTTGTGGTGGTTATTTAATTTTTAGTTATGTTTTTTTCACAATTGTAATTTTTATTCGTGCTGCTTTTCCTCGTTATCGTTATGATAAAATAATGGAGTTTTTTTGATTTACTATGCTTCCGGTTGTTTTGGTGTTATTGTTCTTTAATGTTATGATTTTTTATTCATAAAAAAGTGTTTTTACACGTGAATTTTTAATTTCAATTGAGTTTTTTATGGTATTATGTTTTTAATTGGATTTTCTATGGAAAAAATTACTTTTGTTGTTTAATATATTATGAATATAATATATTTAAGAAGAAAAGATAATGTCTATAAATCTTTGKTTTTGGGTGTTATTATTGGCCGCACTCATGGAGTCATGCATTCGAGCACGAATTGGGAGTGGCGTGGTATACATGACGTATAAGAGGGCGGCCAATATATGTGGCTTATTGATGGATATATAGGCAGGTCTTCTAAACTTGTTCAGAGCTAATAACTCGTCCATTTAATGGTTTATATGAATGTGAATTTGTTTTTGTTAATTTCTTATTTTTTTATGATTTTAGTTGTTAACATGGTAACTTCTAATGTTATTGTATGGTGGGTGATGTTTTTGTTGATGACTCTTGGTTTTATTTGGTTTAATCATGATAATCAGTCTCGTTCTAGGATGATTAGTTATTTTATTATTCAGGAGGTTTTGGGATTTTGTTTTTTGTTGGTTGGTGTTAGGTGGATTCAATTTGTTATTTTGTTGATAAAGGCTGGTGTTGCTCCTTTTCATTTTTGAGTTTTTAGTGTTACTAATAATATTTCTGGTTTGGGTGTTATGTGGTTTTTGACTTTTCAAAAGTTGCCTTTTATTCCTGTTATTCAGTGTATGATTAGTCCTGATTTTTTATATGTTCTTTTGTTTGGTATTATTCTTTGTTATTTTCAGTTGATTTTTGTAAAGGGTTATAAAAATATGTTGGTTCTTGGTTCTACTGAGTCTTTTAATTGGTTAATGTTGATTATGGCTTTTAGTTTATTTTCTGGTTTATTGTTGAGTTTGATTTATGTTGTTTTTTTTTTTTTGTTGTTGGATCATGGTAGTTCTAAGGGTTGGTTTGATTATTTTAATTGGGAGACTGTTTTGGTTTTTTTGAATGTTCCTTTTAGTATGTCTTTTTTTATTAAGTTTTTTTCTTTAATTTCTGTTTTTAATTATACTAGTTTTATGGTTTTGTTAGTTTTATTTTCTATGTTTATATCTATGTTGAGTTTTGGTTATTGACTTGTTAATATGAGTGTGAAGTTTTATTATGAGGGGTTTAAAACTCGTAGTTATTGGTATTGAATTGCTTATCCTTTAATATTTATGTGTTTGGTTTAGGGAATTAGTATATTTAGTATATTCGACTTGCATTCGAAAGGTTTTTATTCTCTATTTGTTGTTGGTGTAGTATAATATAATACATCTGTTTTAAGCGCAGAAGCTTTATCTCCAACTGAGGCAATAGTGTAATTTGGCATATCTCATTTTCGCTGAGAGGGTAGGTTTGCCTTATTGTTGGCGTTCCCACATAAGTGGGTACAACTGAGTTTGATAATGGCTCGAGACGGGATAAAATGGTATTATGTAAGTTTCATTTACGGAGTGAACAATGAAATTCGATTCCGGCAATATATCGTTTGCTAAAAGGGTGTACCAGAAAGATCGGATAGACCCCCTAAACTTGTACTTTAAATGTGTTATTCCTGCGATTACATCTTGTATAGAATTCGTTTGATTGTATTTACAACTGTACAGTGCAATGTGGCAGTTCTTTTATAATTCTGACGTGGGAGATAAGATTGGAGAAAAGACCCGGATTAGTACCCGGTTATTCCAAATTAATAAGTTTTCAGGAGTAAAGTAATATTTAAACTGGAAGTATATTGGGAGTACCCTAAATTATCCTTGGAGCCTGAGTAGTAATCGAGATCCCTCGTTATCAGCTTAAACTATGGTCGCATGTATGTTCGTCAAAGGTGCTCGTTAAAGGTGTTGCCGCAAGAGATGGGTTTTCTAGTAGGACAGATAAATACCTGGTATATGTTTGAGTGTGTAATTTGGGCTACAGTGCCGTAGGGCGAGTTAGTTCGGATTATCTGGAGAGATTTGGATATGAAGATGTAAAGGACAGTAAAGTGCTGTTTAATGGGTGCTTGAAGAATACCTAGGGTAGGTACAAATCATCCATCAATTGCCCACAGGGGAGTAAGTTGTAGTAAAGTAGGTGTAGGGGAATCTGTACCTAGTAGGGGACTATTTATGGTCTGGATTTGAAATCCGGATTAGGTTTAATTAACCGTAGTCTTTTATGGATCCTTTAGTATAGTTTAGTATGCTCGACTTCCAATCGAGAGGTTTTAAGGATTAATGGCTTTAGTTTAAGTAGAATATCTGGTTTTGGTCCAGAGGGTTTAAGCCATAAGGCTATTCAGTGAATAGTTTAATTTAGAATATGGTATTTGGGTTACCAAGGTTCAAATCACTGAATTCATCATTTTACTTTATTGGATATTGCTTTATTTTTGTTTATTATGCAGTTTATTTTCTGTATGAATTATAGAACTATTGGTTATGCTCAGGAGGCGTTTATAAAGTCTCTTAAGAATTTGTTTGATTTTAACAAAAATATACCTAACAGGTATTGATTAACTACTTATTTATTTATTTTTTTGTTGGTTTTTACTTTGGGTGGTTTCTTACCTTATTCATTTCCATTTTTTAGTATGGCTGAATTTACTTTGGTGTTTAGGTTGATGGCTTGAATGACTAGTTTTTTAACTTTTATTTCTAGTGAACGTTTTTCTTTATATCTTTATAAAAAGGGTTATAATTGGTTTAAGGCGTTTTTTTTAATTCCTATTGAGATTGTTAGTGAGTTTAGTCGTCCTCTTGCTTTGACTGTTCGTTTAACTGCTAATGTTTTAGTTGGTCATATGTTGATGCAATCTATGTATTATTTAGTTACTTTTGTTTCTCCTTTGTTTATTATTGGTTATGTATTTTTAATTATAATGGAGTGTCTTGTATTATTGATTCAAAGTTATATTTTTGCTCGTTTGGTGCAGTTTTATTTAAATGAGTAATTTTTTGACTGGTTAGCTTAAGTTTAAAGCACTAGACTTTTAATCTGGGTATGGCGTGACCACCGGTTAAATATGTTATGTTAAATATATATTGGGATTGCATCCCATTAGAGGAAAATTTACAATGATTTTGTATAATTGAAATATAGGGTAAGATGTCCATTTTGTGTTATTGTTACAAAATAACTTTTAATGGGTCATGGTGCTGAAATATCGTCCTATATAATATCAGTTTTTATTTTATATACTAGAAAATTGTAACTTTAGTTTTACCATGTGTCAGTGTCAAGGATCCGTAGTGTCTTTGATTTCTAGTGTTACAACTATACTGGGAATTGGGTTTTATTTATATTTATATTTTATAAGTCATTATAAAATAAATTATCTCTGAATTAGTAGATTTGTAAAAGTTAGTAGGTGTTTTGAATATAATAGGAGAACTCAGAAACGAGATCAAATGTTTATTAAAGACTTAGGGTAACAAGTATACCTGACTTCTGCCCGATGTACGTATGTATCAATGGCAGACTTAGCGTGAGGTCATTAAGGTAGCAAAATCATTTGTTTCTTTATTGGATTCCAGTATGAATGAAGGTTTGGTTAGTGTTCTTTCTTTTTTTTTATCGAATTTATTATCCATCTAAGAAATGATGGGTGCATTACTACAAAGATAAGTCTTCGGAAACTCTGTTGGTGTGTATTCAATGAGTTTACATGCTGAGTTAACTAGGGAAGTTAATTATATAATCATCTTTTTCCTGTTTTCATAATAAAGAGTTACTTCGGAGTTAACAGAAATTCATACTTGATATAGTGACTTATATTAGGGTAAGTTTTACATCGATGTTGTATCTCCACATACTGAGAAAGAATAAGGCTTGGTAATCCAGACTGTTCTTCTATGAGATAGTGGGACGTGATATTAGTTTAATTCGACGTAAGTCAGAATTGTTTATCTTGAGTATTGCTTATATGTAGTATGTTTAGTACGAAAGGAATTACACTAAAGTGTTACACTATTTTACTAGGTTGGATTTAGCTGCTCTAGTTTATATTTAGAATATGCTACTTGTAATAGTAAGGTTTATAGCAGTAAGGGGCTTAGTATATTTAGTACAATGGTCTGTAAAACTGGAAGTTTATGCCCTTGACATAATAATGAGTGGTAACGAATTATTTGGATTTTAAGCTTCTTAGTATATTTAGTATATCTGTTTGTGGTACAGATGGTTGATGGAGCTTGTGTTTATTTTACATTCTGTAATTTTTTTCTCTTTCTTTTTTGTTTGTTTATTTTATCTTGTAAACTTGTTATTGAGTTATAGTTATTCTAGTCGTAGTAAGGTTGGTGCTTATGAATGTGGGTTTGCCACTGTTGGTAAGATTCAGAGTTCTTTTTCTATTCATTTTTTTGTTATTATGTTATTGTTTGTTTTGTTCGATTTGGAAGTTGTGATGTTTGTTGGTGTTTTGGTTACTGATGTTAATTCTTTGTCTACTTTTTTATTGCTGGTGGTTTTTATTGCTGGTGGTTTTTATATGGAGTGATGGTATGGTAAGTTGCGTTGAGTAGTTTAATTTTGTATTACCCATTTAGTTTATATTTTAAAACATGGCTCTGAAGAAGCTAAGAATTTTCATGGGTAGCGGGTTTAAGTTAAGTTTAAACTAGCGGTCTTCAAAACTGAAAATTTATACCCGTTGTTTTTAAGCTTTTGAAGAATTCTTTAATTAATCTTCCTGCTAGGAAGTCTCTTACTTTGCATTGGAATTATGGTAGTATGCTTGGTATGATTTTGGTGATACAGGTTTTTACTGGTTTTTGTTTGGCTATATATTATGTAGCTGATTCTGGTTTGGCTTTTGATTCTGTTCAATATATTATATATGAGGTTAATAATGGTTGGTTCGTTCGTCTTATACATATGAATGGTGCTAGTTTGTTTTTTATTTTTTTATATCTTCATTTTTTTAAAGGTTTGTTTATGTTTAGTTATCGTTTGTCTATAGTTTGGGTTACTGGTTTGGTAATGTTTTTGATAGTGATGGGTGTTTCTTTTATGGGTTATGTTTTGGTTTGGGCTCAAATATCATTTTGAGCTGCTGTTGTTATTACTAGTTTGTTGAGTGTTATTCCTTATTTTGGAAATTCTTTGGTGATGTGGGTTTGAAGTGGTTTTTCTGTTGGTAGGGCCACTTTAAAGTTTCTTTGTATTTTGCATTATCTATTACCTTGGGTTTTGTTTTTATTAATTATGGTTCATTTGATTATGTTGCATAATACTGGTAGTACTTCTAGTTTATATTGTCATGGTGATTATGATAAGATTAATTTTTATCCTTATTATTTTGTAAAGGATGGTTATAATGTTTTGGTTTTCATGGTTTTTATTGCTTTTGTTTTAGTTTATCCTTATTTTTTTAGTGATCCTGAGATGTTTATTCAAGCTGATCCTATGACTAGTCCTGTTCATATTGTACCTGAGTGGTATTTCTTGTTTGCTTATGCTATTTTACGTGCTATTCCTAATAAAGTTTTAGGTGTGGTTATGTTGTTGGCTAGAATTTGTGTGTTCTTTGCTTTTGCATTTATTAAAAATTATACTTCACCTTTAGTAAATTTAAATAAGTTTATGGTGTTTAATTTTTTGTTTATTGGTATTCTTTTAAGTTGATTAGGTCAATGTCCTGTAGAGACTCCTTATAATGTTTTAAGTGTTATTTTTACTTGTATGTATTTTATTTGTATTTTTTTTATGTTATTGTATAATTGGTTAACTTATTATTTGTTTAAATAATAGGGTTTTAGTTTATTGAGAATATATCGTTTACACCGATGAGGTTAATAACCCTTTTTTTTGGGCGTTAAATAGATATTCCTATGTTCAGTTGCGGTCTGAAAAGATATATGCCTTTTGTTGTTATATTTTTGGTTTAGTTTATTGACGTTTTTGTTTAAGGGTAATCGTATGATTTATATTTTAATTGGTATTGAGTTTTTGGTTTTAAATGTTTTTTTATTGTTTAGTCAGTTGTTAAGTGCTATGGCGTTTTTTATTCTGTTGTGTTTTAGTGTGGTTTCAAGTGTTTTAGGTTTGGTTTTATTAGTTGTGCAAATTAAGTCTTTTGGTACTGATAATTGTATTTTCTATCCGAATTAGTAAAATATATTATATCGCCTTGATATGGTGAAGTTCCTTTATAGGGATTCGGTAGTGGGTTTAGTATAATATAATATGTTAGGTTTAGGTCCTAAGGATTGAATGCCCATTTTGTTTGGAAATAGTTCAAAGTATTATAGTGGTATTTCTTATTGGTTTGAGTCTTCTAATCATAAGGATATTGGTACTTTATATTTGATTTTTGGTATTTGATGTGGTATGGTTGGTTCTGCTTTATCTATGTTGATTCGTATGGAATTGAGTAAGCCTGGATTTTTTATTGGTGATGGTCAATTGTACAATTCAATTTTAACTGCTCATGCTATTTTGATAATTTTTTTTATGGTTATGCCTGCAATAATTGGTGGTTTTGGTAATTGAATGGTTCCTTTGATGTTGGGTGCTCCTGATATGAGTTTTCCTCGTTTGAATAATATTAGTTTTTGATTATTACCAAGTTCTTTAATTTTGTTGTTAACTGCTTGTTTTGTTGATTCTGGTTGTGGTACTAGTTGAACTGTTTATCCTCCTTTGTCTACTATGGGTCATCCTGGGAGAAGTGTTGATTTGGCAATTTTTGCTTTACATTTAGCTGGTGTTAGTTCTATTTTGGGTGCTATTAATTTTATGTGTACTACTAAAAATCTTCGTAGTTCTTCAATTAGTTTAGAGCATATAAGTTTGTTTGTTTGGACTGTATTTGTTACAGTATTTTTGTTGGTACTTTCTTTGCCTGTTTTAGCAGGTGCTATTACTATGTTATTGTTTGATCGTAATTTTAATACTTCTTTTTTTGATCCTAGTGCTGGTGGTAATCCTTTAATTTATCAGCATTTATTTTGGTTTTTTGGTCATCCTGAGGTTTATATTTTAATTCTTCCTGCTTTTGGTATTATTAGTCAAAGTACTCTTTATTTAACTGGTAAAAAGGAGGTGTTTGGTACTTTAGGTATGATTTATGCAATTTTAAGTATTGGTTTAATTGGTTGTGTTGTTTGGGCTCATCATATGTATACTGTTGGTATGGATATTGATTCCCGTGCTTATTTTACTGCTGCTACTATAATTATTGCTGTGCCTACTGGTGTAAAGGTGTTTAGTTGATTGGCTACTTTATTTGGTTCACGTTTAGTTTTTCAACCAGTATTATTATGGGTAGTTGGTTTTATTTTTTTGTTTACAATGGGTGGTATAACTGGTGTTATGCTTTCTAATAGTAGAATTGATATTGTTTTACATGATACTTATTATGTAGTTAGTCATTTTCATTATGTTTTAAGTCTTGGTGCTGTGTTTGCTTTGTTTTGTGCTGCTTCTTTATGATGAAGTACAATTACTGGATTTGTTTATGATAAAATAATGATGTGTTGTGTGTTTTTTTTATTTTTTATTGGTGTAAATTTGACGTTTTTTCCTTTACATTTTGCTGGTTTACATGGTTTTCCTCGTAAGTATGTTGATTATCCTGATGTGTTTGCTGTTTGAAATGTTATTAGTAGTTATGGAAGTATAATTAGAATGTTTGCTTTATTTTTATTTATTTATGTTTTAGTTGAGAGATTCATGTCTTATCGTTTAAGACTAGTAGATTATTTTTATAATAATAGCCCTGAGCATATGTTATCAAATATTGTTTTTAGTCATTCTTATCAATCAAATATTTATTTTAGTGTAAAAAATTTGGGAATTAGTATAAATGAGTATAGTTGACTGTTAATCAAGTGGTTATATTCCCAGTTCTTTGGGTTCTTAGTATATATTAGTACAGTTGATTGCAGATCAAATAGATAATGGACCTTATTCATCATAGTTTTTATTGGTTGGCTTTTAGATTGTTTTTATGTTATACTAGTTACATCAATATAGATCCCTTGAAATCATGTTTGTTATTGGTTTTAAGGATGGCTGTTATGTTACCTGTTTTAGGTATTACTTCTCATGCTTGATATGCTTATTTTGTTTGTATATTATTTTTAAGTGGTATTTTTGTTATTATAGTATATTTTTCTAGTTTATGTAATTATTTACATGTAAGTCATAATATGGGTTTGTTGGCTTTGTTTATATTGTTAATTAGTTTGACTTTAGTTTATAATTATAACTGATGTTTAATGAATTTAAGTTCATTTTATTATAGTGTTTATTTTAATTGGATGTTGTTTATTATTGTAGTAATATTAATTTTTATTAATATTGTTAATTTATTAATTACTGGTAAAGGAGCACTTCGTAAATTTTAGTGAGGTAGGATAAATTAGTCTAGTGGGTTCATACCCCATAGGTGGTCTACGACCCCTCATTATAAGTGTGAGTGATAGTGAACACGTAGAATTTGGTGTTTTTTTTTGAGATATGKTTTTTGGCTTAGCCATTTGTTTTTATCTCTTTGTTTAATTATTTTCAAGGTTTTTCTATACCTATGGCTGGTAGTAAGTTTGCTGTTTATATGGATTGGTTTCATAATTTTAATTGTAGTTTATTATTAGGTGTTTTGACTTTTGTTGCTGGTATGATTTTGTACTTGTTTTTGAATAAGTATACTTATAAGAATCATAAAATTGAGTATCAATTTGGTGAGTTAATGTGTAGTATTATTCCTACTATTATTTTGTTAATGCAGATAATTCCTTCTTTGTCTATTCTTTATTATTATGGTTTAATGGCTACTGATAATTCTTTGACTGTGAAGGTTACTGGTCATCAGTGGTATTGGTCTTATGAGTATGCTGATATTGAGGGTCTTGAGTTTGATTCTTACATGAAGCCTCTTGATTCTTTAAGTTTGGGTGAACCTCGTTTGTTGGAGGTAGATAATCGTTGTGTTGTTCCTGTTAATACGAATATTCGTTTTTGTGTTACTTCTGCTGATGTTATTCATTCTTGGGCTTTACCTAGTCATGCTATTAAATTGGATGCTATAGCTGGTGTTCTTTCTACTGTAAATTATAATTTTCCTATGGTTGGTGTGTTTTATGGTCAGTGTAGTGAAATTTGTGGTGCTAATCATAGATTTATGCCTATTGCTTTAGAGGTTACTACTCCTGAGTTGTTTAAAGATTGGGTGATGGGTAATGTTATTTCTGAGTAGTTGGGATATTTATTTGGTTTTAAACCTTGGTTTTTTATCCTGTTGTTTCATAATTTTCATATTTTGACTTTATCTAGTTATCCTTTTTTAATGTCTATATCTGCTTTGGGTCTTACTACTTCTTTAGTGGTTTGATTTAAGTTTGGTATTTATTTTGGGGTTTTGTTTAGTTTGTTTGTTTGTTTATATGTTGGTTTATTGTGGTCTAAGGATATTTGTATGGAAGGTATAAGTGGTTATCATAATGTGTTTGTTATGGATGGTTTTAAGTTTGGTTGTTTGTTATTTATTTTTAGTGAGTTTATGTTCTTTTTTGGTATTTTTTGGACTTTTTTTGATGCTGCTTTGGTTCCTGCTCATGAGTTGGGTTTAACTTGGTCTGCTATGGGTTTAAATATGGTTAATCCATTTGGTCTTCCTTTATTTAATACTATTATTTTATTAAGTAGTGGTGTTACTGTTACTTGGTCTCATTATTCGTTATTGTGTAACAAGGATTGTAAACTTGGTTTGATTTTGACTATTTTATTAGCTGTTTTGTTTACAGCTGTTCAGTTGTTTGAGTATTATTCTGCTTCTATGTCAATTGCTGATGGTGTGGTTGGTAGGATTTTTTATTTTTCTACTGGTTTTCATGGTTTACATGTGTTTCTTGGTACTTTATATCTGGCTTTTAATTTATATCGTGTTTTAAGTTATCAGTTGAATTATAATCACCATTTATCTTATGAGTTTGCTATTTTATATTGGCATTTTGTTGATGTGGTTTGGTTGTTCTTGTTTGTATTTGTTTATTGATGAGCTTATTAAAAGCTTTAGTATAATTTAGTATGTCCCGCTGTCAATGGGGAGGTAGTAAAAGCTTTAATTATTGAGTTTTTGTTGTTGTCTTTGACTTTTTTTCGAAATATACATTTGTTTTTTTTGTTTTTGTTGTTGTTTTGTTTGAGTGCTATAAATGTTTATAGTTGACATGGTTTGTTTTTTTTTATTGATTCTCAGGTATTTGTGGCTATAATGTTTATGTCTATGTTTATTCTTGGTTTGATTATTTTTACTGAAAAGAGTCGTGGTTTGTTGTATCTTTCTCAGGCTTTGGTATTTATTAGTGTTTTATTTTTTATTCCTGGGAATGTTTTAATGTTTTATTTATTGTTTGAGTTGTCTATGTTTCCTATTCTTATTATGATTTTGGGTTATGGTTATCAAATTGAGAAGCTTAATTCTTTTTATTATTTGTTGTTTTATGCTTCTTTTTGTTCTTTTCCTTTTTTATTTGTTTACTTGAATGTGGATTTTAGTTTTATATTGGTTTATTTTGATATGGTTTTGTCTTGGGAGGTTGTTTTTATTCTTAGTTTGACTTTTTTAATGAAGTTTCCTGTGTTTTTTCTTCATCTTTGATTACCAAAGGCTCATGTGGAGGCTCCTACTACTGCTTCTATGTTATTAGCTGGTTTGTTGTTGAAGTTAGGTACTGTTGGTTTTATTCGTATTATGAAGTGTTTGTCTTATTGTCATTTAAATTTTTATTTTTTGGTTGCTTTTCTTGGGATGATTTTGGCTGCTTTTAGTTGTGTTTTTCAAAGGGATGTTAAGGCTATGGCTGCTTATTCTTCTATTACTCATATAAGGTTTTTGTTATGTACTTTGTTGTTTATGAGTATGTCTGGTAAAACATCTTCTATTTTGATAATGGTTGCTCATGGTTATACTTCTACTTTGATGTTTTATATGATTGGTGAGTTTTATTCTGTTTCTCATACTCGTATGGTTTATTATTTTAATAGTTTAATGAATTCTAGTTTATTTTTTTCTATTATGTTTGCTGTTTGTATATTATCTAATTGTGGTACTCCTCCAAGGTTATCGTTTATTGCTGAGTTTATGTCATTTAGTAATATGTATTGTTTATTTGGTGGTTTTTTTTTAGTGTTTTTTGTGTATTTTGTAGTTTCATTTTATTATTCTATTTATTTGGTTGTTAATTCGTTTATGGGAAAGTCTTATCATGATTTATCTATTTGGAATGTTTATTGTTTGGTACCTATTTTGTTAATGTGTTTTAATGTGTTTTGGTTTAATTTGATTTTTTAGTAAGTTTTTTTTTTTGGTAGTACCAGGGTTTTTACTTACTTGTTTTATATGTAGTTTGTGTTAGTTTATTTATGGTTTGTTTGTTAAGTTTATTTTTGTTTTTACCTCAGATGAAGTTAGGGATTTATTTGTTGGATTGAAGTTTTTTTGGTTTAAAATTGAATTTTAGATTTGGTAATTTGTTTTTTTCTGTTATTTTGTTGTTGGTGAGGGTGAGTGTTTTATATTATTCTTTATATTATATGAATGGTGAGATTAATTTTTATTATTATATAATGGTTTTATTAATTTTTATTGGTAGTATGTTTGGTTTGATTTTTGCTAATTCGGCTTTTACTATAATGTTATGTTGGGATTTGTTGGGTGTTTCAAGATTTTTTTTAGTGTTGTTTTATAACAACTGAGATTCTTGTTCTGGTTCTATAAATACTGTATTAACTAATCGTTTAGGTGATTATTTTATTTTTATGTTTTTTGCTTTATCTTTTTTTGGTGGTTATTATTTTTTTAGTTTTTCTTTGGTTAGTATATATTTTGTATTGTTTTTACTTTTGGCTGCTTTTACTAAAAGTGCTCAGTTTCCTTTTAGTGGTTGATTACCTAAAGCGATGAGTGCTCCTACTCCTGTTAGTGCTTTAGTTCATAGTAGAACTTTGGTTACTGCTGGTTTGGTGTTATTAATAAATTTTAATCTGATTAATTTAACTGTTCCTGTTCAGAGTGTGTTGTGTTGAGTTGGTTTATTTACTATGTTTTTTAGTTCTGTTTCAGCTTTAGTTGAAGCTGATTTAAAAAAAGTTGTTGCTCTTAGTACTCTTTCTCAAATAGGTTTTAGTATGCTTACTCTTGGTCTAGGTTTGAATTATATTGCTTTGATTCATTTGCTTAGTCATGCTTTGTTTAAAAGTTGTTTATTTATGCAGGTTGGTTATATTATTCATTGTTCTTATGGTCAGCAGGATGGACGTAATTACAATGGTATAGGTTCGTTACCATATTTTATCCAGTTACAATTGTTAGTAACTTTGTTTTGTTTGTGTGGTTTGTTTTTTACTAGTGGTTCTGTAAGGAAGGATTTGATTTTAGAAGGGTTTTTTATAAATTCTTATTCTATTGTATTTGCTATGATGTTTTTTGTTTCAGTATTTCTTACTTTTTGTTATAGTTATCGCTTATGATCAAGCCTGCTAAATACTTCGACTAATCCTATATTTCATTATAGTGACAGGATGATTATAAATTTTGTGAGTTTGTTGTTGGTTTTGATGTCTATTTGTTTTATGTGGTGATTTAATATTAATATGCTTTGTATTCCTAGATTTTTTTTATATATTGATCAGTATGTTCCTATTATTTATATATGTTTGTCTGTTTTATGTTTATTTTTAAGGTTTAAATATATTAATAATGAATTAGTTTATAAATTTTTAGCTGACTATTCTCCTTTATTAGCTCAACGTATTTTACCTTATTTTAATTTTAAAGTAGTAGAAATGTTTTTAAATTCTGTTATTCGTAATGCTTTTAGATATTTATTTGTTTTAGGTAGTGGTGGTGCTAAGTATATAATTGCTTATGTTAATTCAGTAGCGTTTATTGTGTTTTTGTTGTTTATTATAATTTTAGAAATTAGTTTGAAACAAAAGATTTAATCTAAATATGATTTCTATTAATATGAGTGATAGCGAATATGGTAGATTTTGGTTTTTTTTTTCAGGGTTTACCCTGAGNNACGTN
>Bangladesh_Human_G22_f1
wmtGATTCGTTTGAGTTTTTATAACCCTGTATTTTGTTTATATTGATTTGTTTGTTTTTAATGATATTTTTTATTTTGCAGGCTATTGCTTTTATTACTTTGTATGAGCGTCATTTGTTGGGTGGTGCTCAGGGTCGTATAGGTCCTACTAAGGTTACTTTTATGGGTACTTTGCAGGCTATACTAGATGGTGTTAAGTTGCTTTCTAAGGAGCAGATTATTCCTGTTAATGCTTCTCCTGTTTTGTTTTTATTGGTTCCTGGTGTTTCTTTTGGGGTTATGTATTTAGAGTGGTTAACTTTACCTTTTGTTTATGAGTTTATGTCGTTTGAATATTCTATGTTGTTTTTTTTATGTTTAATTGGTTTTTCTGTTTATGGTAGTCTTATGAGTGGTATTATTTCTAAGTCTAAATATGCTATGTTAGGTGCTATTCGTGCAAGTAGTCAGTCTATTTCTTTTGAAATTGCTTTTGCTTTGTTTATGTTGTGTGTTATGGTTCATCTTAATACTTTTAGTTTTTCTAGTTATTTTAGTTTTAGTATGATTATTCTTTTATTACCATTTTTAATTATGGTGTTGGCTGAGTTGAATCGTGCTCCTTTTGATTTTGCTGAGGGTGAGAGTGAGTTGGTAAGTGGTTATAATATTGAGTATTCTAGTGTTGCTTTTGTTTTATTATTTTTGAGTGAATATGGTGCATTATTATTTTTTAGTGTTTTATTTGCTTATTTGTTTTGTGGTGGTTATTTAATTTTTAGTTATGTTTTTTTCACAATTGTAATTTTTATTCGTGCTGCTTTTCCTCGTTATCGTTATGATAAAATAATGGAGTTTTTTTGATTTACTATGCTTCCGGTTGTTTTGGTGTTATTGTTCTTTAATGTTATGATTTTTTATTCATAAAAAAGTGTTTTTACACGTGAATTTTTGATTTCAATTGAATTTTTTATGGTATTATGTTTTTAATTGGATTTTCTATGGAAAAAATTACTTTTGTTGTTTAATATATTATGAATATAATATATTTAAGAAGTAAAGATAATGTCTATAAATCTTTGTTTTTTGGTTTTATTATTGGCCGCACTCATGGAGTCATGCATTCGAGCACGAATTGGGAGTGGCGTGGTATACATGACGTATAAGAGGGCGGCCAATATATGTAGAGTATTGATGGATATATAGGCAGGTCTTCTAAACTTGTTCAGAGCTAATAACTCGTCCATTTAATGGTTTGTATGAATGTGAATTTGTTTTTATTAATTTCTTATTTTTTTATGATTTTAGTTGTTAATATGGTAACTTCTAATGTTATTGTATGGTGGGTGATGTTTTTGTTGATGACTCTTGGTTTTATTTGGTTTAATCATGATAATCAGTCTCGTTCTAGGATGATTAGTTATTTTATTATTCAGGAGGTTTTGGGATTTTGTTTTTTGTTGGTTAGTGTTAGGTGGATTCAATTTGTTATTTTGTTGATAAAGGCTGGTGTTGCTCCTTTCCATTTTTGAGTTTTTAGTGTTACTAATAATATTTCTGGTTTGGGTGTTATGTGGTTTTTGACTTTTCAAAAGTTACCTTTTGTTCCTGTTATTCAGTGTATGATTAGTTCTGATTTTTTATATGTTCTTTTGTTTGGTATTATTCTTTGTTATTTTCAGTTGATTTTTGTGAAAGGTTATAAGAATATGTTAGTTCTTGGTTCTACTGAGTCTTTTAATTGGTTAATGTTGATTATGGCTTTTAGTTTATTTTCTGGTTTATTGTTGAGTTTGATTTATGTTGTTTTTTTTTTTTTGTTGTTAGATCATGGTAGTTCTAAGGGTTGGTTTGATCATTTTAATTGGGAGACTGTTTTAGTTTTTTTGAATGTTCCTTTTAGTATGTCTTTTTTTATTAAGTTTTTTTCTTTAATTTCTGTTTTTAATTATACTAGTTTTATGGTTTTGTTAGTTTTATTTTCTATGTTTATATCTATGTTGAGTTTTGGTTATTGACTTGTTAATATGAGTGTGAAGTTTTATTATGAGGGGTTTAAAACTCGTAGTTATTGGTATTGAATTGCTTATCCTTTAATGTTTATGTGTTTGGTTTAGGGAATTAGTATATTTAGTATATTCGACTTGCATTCGAAAGGTTTTTATTCTCTATTTGTTGTTGGTGTAGTATAATATAATACATCTGTTTTAAGCGCAGAAGCTTTATCTCCAACTGAGGCAATAGTGTAATTTAGCATATCTCATTTTCGCTGAGAGGGTAGGTTTGCCTTATTGTTGGCGTTCCCACATAAGTGGGTACAACTGAGTTTGATAATGGCTCGAGACGGGATAAAATGGTATTATGTAAGTTTCATTTACAGAGTGAACAATGAAATTCGATTCCGGCAATATATCGTTTGCTAAAAGGGTGTACCAGAAAGATCGGATAGACCCCCTAAACTTGTACTTTAAATGTGTTATTCCTGCGATTACATCTTGTATAAAATTCGTTTGATTGTATTTACAACTGTACAGTGCAATGTGGCAGTTCTTTTATAATTCTGACGTGGGAGATAAGATTGGAGAAAAGACCCGGATTAGTACCCGGTTATTCCAAATTAATAAGTTTTCAGGAGTAAAGTAATATTTAAACTGGAAGTATATTGGGAGTACCCTAAATTATCCTTGGAGCCTGAGTAGTAATCGAGATCCCTCGTTATCAGCTTAAACTATGGTCGCATGTATGTTCGTCAAAGGTGCTCGTTAAAGGTGTTGCCGCAAGAGATGGGTTTTCTAGTAGGACAGATAAATACCTGGTATATGTTTGAGTGTGTAATTTGGGCTACAGTGCCGTAGGGCGAGTTAGTTCGGATTATCTGGAGAGATTTGGATATGAAGATGTAAAGGACAGTAAAGTGCTGTTTAATGGGTGCTTGAAGAATACCTAGGGTAGGTACAAATCATCCATCAATTGCCCACAGGGGAGTAAGTTGTAGTAAAGTAGGTGTAGGGGAATCTGTACCTAGTAGGGGACTATTTATGGTTTGGATTTGAAATCCGGATTAGGTTTAATTAACCGTAGTCTTTTATAGATCCTTTAGTATAGTTTAGTATGCTCGACTTCCAATCGAGAGGTTTTAAGGATTAATGGCTTTAGTTTAAGTAGAATATCTGGTTTTGGTCCAGAGGGTTTAAGCCATAAGGTTATCCAGTGAATAGTTTAATTTAGAATATGGTATTTGGATTACCAAGGTTCAAATCACTGAATTCATCATTTTACTTTATTGGATGTTGCTTTATTTTTGTTTATTATGCAGTTTATTTTCTGTATGAATTATAGAACTATTGGTTATGCTCAGGAGGCGTTTATAAAGTCTCTTAAGAATTTGTTTGATTTTAACAAAAATATACCTAACAGGTATTGATTAACTACTTATTTATTTATTTTTTTGTTGGTTTTTACTTTAGGTGGTTTCTTACCTTATTCATTTCCATTTTTTAGTATGGCTGAATTTACTTTGGTGTTTAGGTTGATGGCTTGAATGACTAGGTTTTTAACTTTTATTTCTAGTGAACGTTTTTCTTTATATCTTTATAAAAAGGGTTATAATTGGTTTAAGGCGTTTTTTTTAATTCCTATTGAGATTGTTAGTGAGTTTAGTCGTCCTCTTGCTTTGACTGTTCGTTTAACTGCTAATGTTTTAGTTGGTCATATGTTGATGCAATCTATGTATTATTTAGTTACTTTTGTTTCTCCTTTGTTTATTATTGGTTATGTATTTTTAATTATAATGGAGTGTCTTGTATTATTGATTCAAAGTTATATTTTTGCTCGTTTGGTGCAGTTTTATTTAAATGAGTAATTTTTTGACTGGTTAGCTTAAGTTTAAAGCACTAGACTTTTAATCTGGGTATGGCGTGACCACCGGTTAAATATGTTATGTTAAATATATATTGGGATTGCATCCCATTAGAGGAAAATTTACAATGATTTTGTATAATTGAAATATAGGGTAAGATGTCCATTTTGTGTTATTGTTACAAAATAACTTTTAATGGGTCATGGTGCTGAAATATCGTCCTATATGATATCAGTTTTTATTTTATATACTAGAAAATTGTAACTTTAGTTTTACCATGTGTCAGTGTCAAGGATCCGTAGTGTCTTTGATTTCTAGTGTTACAACTATACTGGGAATTGGGTTTTATTTATATTTATATTTTATAAGTCATTATAAAATAAATTATCTCTGAATTAGTAGATTTGTAAAAGTTAGTAGGTGTTTTGAATATAATAGGAGAACTCAGAAACGAGATCAAATGTTTATTAAAGACTTAGGGTAACAAGTATACCTGACTTCTGCCCGATGTACGTATGTATCAATGGCAGACTTAGCGTGAGGTCATTAAGGTAGCAAAATCATTTGTTTCTTTATTGGATTCCAGTATGAATGAAGGTTTGGTTAGTGTTCTTTCTTTTTTTTTATCGAATTTATTATCCATCTAAGAAATGATGGGTGCATTACTACAAAGATAAGTCTTCGGAAACTCTGTTGGTGTGTATTCAATGAGTTTACATGCTGAGTTAACTAGGGAAGTTAATTATATAATCATCTTTTTCCTGTTTTCATAATAAAGAGTTACTTCGGAGTTAACAGAAATTCATACTTGATATAGTGACTTATATTAGGGTAAGTTTTACATCGATGTTGTATCTCCACATACTGAGAAAGAATAAGGCTTGGTAATCCAGACTGTTCTTCTATGAGATAGTGGGACGTGATATTAGTTTAATTCGACGTAAGTCAGAATTGTTTATCTTGAGTATTGCTTATATGTAGTATGTTTAGTACGAAAGGAATTACACTAAAGTGTTACACTATTTTATTAAGTTGGATTTAGCTGCTCTAGTTTATATTTAGAATATGCTACTTGTAATAGTAAGGTTTATAGCAGTAAGGGGCTTAGTATATTTAGTACAATGGTCTGTAAAACTGGAAGTTTATGCCCTTGATATAATAATGAGTGGTAACGAGTTATTTGGATTTTTAGCTTCTTAGTATATTTAGTATATCTGTTTGTGGTACAGATGGTTGATGGGGCTTGTGTTTATTTTACATTCTGTAATTTTTTTTTCTTTCTTTTTTGTTTGTTTATTTTATCTTGTAAACTTGTTATTGAGTTATAGTTATTCTAGTCGTAGTAAGGTTGGTGCTTACGAATGTGGTTTTGCTACTGTTGGTAAGATTCAGAGTTCTTTTTCTATTCATTTTTTTGTTATTATGTTATTGTTTGTTTTGTTTGATTTGGAAGTTGTGATGTTTGTTGGTGTTTTGGTTACTGATGTTAATTCTTTGTCTACTTTTTTATTGCTGGTGGTTTTTATTGCTGGTGGTTTTTATATGGAGTGATGGTATGGCAAGTTGCGTTGAGTAGTTTAATTTTGTATTACCCATTTAGTTTATATTTTAAAACATGGCTCTGAAGAAGCTAAGAATTTTCATGGGTGGCGGGTTTAAGTTAAGTTTAAACTAGCGGTCTTCAAAACTGAAAATTTATACCCGTTGTTTTTAAGCTTTTAAAGAATTCTTTAATTAATCTTCCTGCTAGGAAGTCTCTTACTTTACATTGGAATTATGGTAGTATGCTTGGTATAATTTTGGTGATGCAGGTTTTTACTGGTTTTTGTTTAGCTATATATTATGTAGCTGATTCTGGTTTGGCTTTTGATTCTGTTCAATATATTATATATGAGGTTAATAATGGTTGGTTCGTTCGTCTTATACATATGAATGGTGCTAGTTTGTTTTTTATTTTTTTATATCTTCATTTTTTTAAAGGTTTGTTTATGTTTAGTTATCGTTTGTCTATGGTTTGGGTTACTGGTTTGGTAATGTTTTTGATGGTGATAGGTGTTTCTTTTATGGGTTATGTTTTGGTTTGGGCTCAAATATCATTTTGAGCTGCTGTTGTTATTACTAGTTTGTTGAGTGTTATTCCTTATTTTGGAAATTCTTTGGTGATGTGGGTTTGAAGTGGTTTTTCTGTTGGTAGGGCTACTTTAAAGTTTCTTTGTATTTTACATTATTTATTACCTTGGGTTTTGTTTTTATTAATTATGGTTCATTTAATTATGTTGCATAATACTGGTAGTACTTCTAGTTTATATTGTCATGGTGATTATGATAAGATTAATTTTTATCCTTATTATTTTGTAAAGGATGGTTATAATGTTTTGGTTTTCATGGTTTTTATTGCTTTTGTTTTAGTTTATCCTTATTTTTTTAGTGATCCTGAGATGTTTATTCAAGCTGATCCTATGACTAGTCCTGTTCATATTGTACCTGAGTGGTATTTCTTGTTTGCTTATGCTATTTTACGTGCTATTCCTAATAAAGTTTTAGGTGTGGTTATGTTGTTAGCTAGAATTTGTGTGTTCTTTGCTTTCGCATTTATTAAAAATTATACTTCACCTTTAGTAAATTTAAATAAGTTTATGGTGTTTAATTTTTTGTTTATTGGTATTCTTTTAAGTTGATTAGGTCAATGTCCTGTAGAGACTCCTTATAATGTTTTAAGTGTTATTTTTACTTGTATGTATTTTATTTGTATTTTTGTTATGTTGTTGTATAATTGGTTAACTTATTATTTGTTTAAATAATAGGGTTTTAGTTTATTGAGAATATATCGTTTACACCGATGAGGTTAATAACCCTTTTTTTTGGGCGTTAAATAGATATTCCTATGTTCAGTTGCGGTCTGAAAAGATATATGCCTTTTGTTGTTATATTTTTGGTTTAGTTTATTGACGTTTTTGTTTAAGGGTAATCGTATGATTTATATTTTAATTGGTATTGAGTTTTTGGTTTTAAATGTTTTTTTATTGTTTAGTCAGTTGTTAAGTGCTATGGCGTTTTTTATTCTGTTGTGTTTTAGTGTGGTTTCAAGTGTTTTAGGTTTGGTTTTATTAGTTGTGCAAATTAAGTCTTTTGGTACTGATAATTGTATTTTCTATCCGAATTAGTAAAATATATTATATCGCCTTGATATGGTGAAGTTCCTTTATAGGGATTCGGTAGTGGGTTTAGTATAATATAATATGTTAGGTTTAGGTCCTAAGGATTGAATGCCCATTTTGTTTGGAAATAGTTCAAAGTATTATAGTGGTATTTCTTATTGGTTTGAGTCTTCTAATCATAAGGATATTGGTACTTTATATTTGATTTTTGGTATTTGGTGTGGTATAGTTGGTTCTGCTTTATCTATGTTGATTCGTATGGAATTGAGTAAGCCTGGATTTTTTATTGGTGATGGTCAATTGTACAATTCGATTTTAACTGCTCATGCTATTTTGATAATTTTTTTTATGGTTATGCCTGCAATAATTGGTGGTTTTGGTAATTGAATGGTTCCTTTGATGTTGGGTGCTCCTGATATGAGTTTTCCTCGTTTGAATAATATTAGTTTTTGATTATTGCCAAGTTCTTTAATTTTGTTATTAACTGCTTGTTTTGTTGATTCTGGTTGTGGTACTAGTTGAACTGTTTATCCTCCTTTGTCTACTATGGGTCATCCTGGGAGAAGTGTTGATTTGGCGATTTTTGCTTTACATTTAGCTGGTGTTAGTTCTATTTTGGGTGCTATTAATTTTATGTGTACTACTAAAAATCTTCGTAGTTCTTCAATTAGTTTAGAGCATATAAGTTTGTTTGTTTGGACTGTATTTGTTACTGTGTTTTTGTTGGTACTTTCTTTACCTGTTTTAGCTGGTGCTATTACTATATTATTGTTTGATCGTAATTTTAATACTTCTTTTTTTGATCCTAGTGCTGGTGGTAATCCTTTAATTTATCAACATTTATTTTGGTTTTTTGGTCATCCTGAGGTTTATATTTTAATTCTTCCTGCTTTTGGTATTATTAGTCAAAGTACTCTTTATTTAACTGGTAAAAAGGAGGTGTTTGGTACTTTAGGTATGATTTATGCAATTTTAAGTATTGGTTTAATTGGTTGTGTTGTTTGGGCTCATCATATGTATACTGTTGGAATGGATATTGATTCTCGTGCTTATTTTACTGCTGCTACTATAATTATTGCTGTGCCTACTGGTGTAAAGGTGTTTAGTTGATTGGCTACTTTATTTGGTTCACGTTTAGTTTTTCAACCAGTATTATTATGGGTAGTTGGTTTTATTTTTTTATTTACAATAGGTGGTATAACTGGTGTTATGCTTTCTAATAGTAGAATTGATATTGTTTTACATGATACTTATTATGTAGTTAGTCATTTTCATTATGTTTTAAGTCTTGGTGCTGTGTTTGCTTTGTTTTGTGCTGCTTCTTTATGATGAAGTACAATTACTGGGTTTGTTTATGATAAAATAATGATGTGTTGTGTGTTTTTTTTATTTTTTATTGGTGTAAATTTGACGTTTTTTCCTTTACATTTTGCCGGTTTACATGGTTTTCCTCGTAAGTATGTTGATTATCCTGATGTGTTTGCTGTTTGAAATGTTATTAGTAGTTATGGAAGTATAATTAGAATGTTTGCTTTATTTTTATTTATTTATGTTTTAGTTGAGAGATTTATGTCTTATCGTTTAAGACTAGTAGATTATTTTTATAATAATAGCCCTGAGCATATGTTATCAAATATTGTTTTTAGTCATTCTTATCAATCAAATATTTATTTTAGTGTAAAAAATTTGGGAATTAGTATAAATGAGTATAGTTGACTGTTAATCAAGTGGTTATATTCCCAGTTCTCAGGGTTCTTAGTATATATTAGTACAGTTGATTGCAGATCAAATAGATAATGGACCTTATTCATCATAGTTTTTATTGGTTGGCTTTTAGATTGTTTTTATGTTATACTAGTTACATTAATATAGATCCCTTGAAATCATGTTTGTTATTGGTTTTAAGGATGGCTGTTATGTTACCTGTTTTAGGTATTACTTCTCATGCTTGATATGCTTATTTTGTTTGTATATTATTTTTAAGTGGTATTTTTGTTATTATGGTATATTTTTCTAGTTTATGTAATTATTTACATGTAAGTCATAATATGGGTTTGTTGGCTTTGTTTATATTGTTAATTAGTTTGACTTTAGTTTATAATTATAACTGATGTTTAATGAATTTAAGTTCATTTTATTATAGTGTTTATTTTAATTGGATGTTGTTTATTATTGTAGTAATATTAATTTTTATTAATATTGTTAATTTATTAATTACTGGTAAAGGAGCACTTCGTAAATTTTAGTGAGGTAGGATAAATTAGTCTAGTGGGTTCATACCCCATAGGTGGTCTACGACCCCTCATTATAAGTGTGAGAGATAGCGAACACGTAGAATTTGGTTTTTTTTTTTGAGATATGKTTTTTGGCTTAGCCATTTGTTTTTATCTCTTTGTTTAATTATTTTCAAGGTTTTTCTATGCCTATGGCTGGTAGTAAGTTTGCTGTTTATATGGATTGGTTTCATAATTTTAATTGTAGTTTATTATTAGGTGTTTTGACTTTTGTTGCTGGTATGATTTTATACTTATTTTTGAATAAGTATACTTATAAGAATCATAAAATTGAGTATCAATTTGGTGAGTTAATGTGTAGTATTATTCCTACTGTTATTTTGTTAATGCAGATAATCCCTTCTTTGTCTATTCTTTATTATTATGGTTTAATGGCTACTGATAATTCTTTGACTGTAAAGGTTACTGGTCATCAGTGGTATTGGTCTTATGAGTATGCTGATATTGAGGGTCTTGAGTTTGATTCTTATATGAAACCTCTTGATTCTTTAAGTTTGGGTGAGCCTCGTTTGTTGGAGGTAGATAATCGTTGTGTTGTTCCTGTCAATACGAATATTCGTTTTTGTGTTACTTCTGCTGATGTTATTCATTCTTGGGCTCTTCCTAGTCATGCTATTAAATTGGATGCTATAGCTGGTGTTCTTTCTACTGTAAATTATAATTTTCCTATGGTTGGTGTGTTTTATGGTCAGTGTAGTGAAATTTGTGGTGCTAATCATAGATTTATGCCTATTGCTTTAGAGGTTACTACTCCTGAGTTGTTTAAAGATTGGGTGATGGGTAATGTTATGTCTGAGTAGTTGGGATATTTATTTGGTTTTAAACCTTGGTTTTTTATCCTGTTGTTTCATAATTTTCATATTTTGACTTTATCTAGTTATCCTTTTTTAATGTCTATATCTGCTTTGGGTCTTACTACTTCTTTGGTGGTTTGGTTTAAGTTTGGTATTTATTTTGGGGTTTTGTTTAGTTTGTTTGTTTGTTTGTATGTTGGTTTATTGTGGTCTAAGGATATTTGTATGGAGGGTATAAGTGGTTATCATAATGTGTTTGTTATGGATGGTTTTAAGTTTGGTTGTTTGTTATTTATTTTTAGTGAGTTTATGTTCTTTTTTGGTATTTTTTGGACTTTTTTTGATGCTGCTTTGGTTCCTGCTCATGAGTTGGGTTTAACTTGGTCTGCTATGGGTTTAAATATGGTTAATCCATTTGGTCTTCCTTTATTTAATACTATTATTTTATTAAGTAGTGGTGTTACTGTTACTTGGTCTCATTATTCATTATTGTGTAATAAGGATTGTAAGCTTGGTTTGATTTTGACTATTTTATTAGCTGTTTTGTTTACAGCTGTTCAGCTGTTTGAGTATTATTCTGCTTCCATGTCAATTGCTGATGGTGTGGTTGGTAGGATTTTTTATTTTTCTACTGGTTTTCATGGTTTACATGTGTTTCTTGGTACTTTATATCTGGCTTTTAATTTATATCGTGTTTTAAGTTATCAGTTAAATTATAATCACCATTTATCTTATGAGTTTGCTATTTTATATTGGCATTTTGTTGATGTGGTTTGGTTGTTCTTATTTGTATTTGTTTATTGATGAGCTTATTAAAAGCTTTAGTATAATTTAGTATGTCCCGCTGTCAATGGGGAGGTAGTAAAAGCTTTAATTATTGAATTTTTGTTGTTGTCTTTGACTTTTTTTCGAAATATACATTTGTTTTTTTTGTTTTTGTTGTTGTTTTGTTTGAGTGCTATAAATGTTTATAGTTGACATGGTTTGTTTTTTTTTATTGATTCTCAGGTATTTGTGGCTATAATGTTTATGTCTATGTTTATTCTTGGTTTGATTATTTTTACCGAAAAGAGTCGTGGTTTGTTGTATCTTTCTCAGGCTTTGGTGTTTATTAGTGTTTTATTTTTTATTCCCGGGAATGTTTTAATGTTTTATTTATTGTTTGAGTTGTCTATGTTTCCTATTCTTATTATGATTTTGGGTTATGGTTATCAAATTGAGAAGCTTAATTCTTTTTATTATTTGTTGTTTTATGCTTCTTTTTGTTCTTTTCCTTTTTTATTTGTTTACTTGAATATGGATTTTAGTTTTATACTGGTTTATTTTGATATGGTTTTGTCTTGGGAGGTTGTTTTTATTCTTAGTTTGACTTTTTTAATGAAGTTTCCTGTGTTTTTTCTTCATCTTTGATTACCAAAGGCTCATGTGGAGGCTCCTACTACTGCTTCTATGTTATTAGCTGGTTTGTTGTTGAAGTTAGGTACTGTTGGTTTTATTCGTATTATGAAGTGTTTGTCTTATTGTCATTTAAATTTTTATTTTTTGATTGCTTTTCTTGGAATGATTTTGGCTGCTTTTAGTTGTGTTTTTCAAAGAGATGTTAAGGCTATGGCTGCTTATTCTTCTATTACTCATATAAGGTTTTTGTTATGTACTTTGTTGTTTATGAGTATGTCTGGTAAAACATCTTCTATTTTGATAATGGTTGCTCATGGTTATACTTCTACTTTGATGTTTTATATGATTGGTGAGTTTTATTCTGTTTCTCATACTCGTATGGTTTATTATTTTAATAGTTTAATAAATTCTAGTTTATTTTTTTCTATTATGTTTGCTGTTTGTATGTTATCTAATTGTGGTACTCCTCCAAGGCTATCGTTTATTGCTGAGTTTATGTCATTTAGTAATATGTATTGTTTATTTGGTGGTTTTTTTTTAGTGTTTTTTGTGTATTTTGTAGTTTCATTTTATTATTCTATTTATTTGGTTGTTAATTCGTTTATGGGAAAGTCTTATCATGATTTATCTATTTGGAATGTTTATTGTTTGGTACCTATTTTGTTAATGTGTTTTAATGTTTTTTGGTTTAATTTGATTTTTTAGTAAGTTTTTTTTTTTGGTAGTACCAGGGTTTTTACTTACTTGTTTTATATGTAGTTTGTGTTAGTTTATTTATGGTTTGTTTGTTAAGCTTATTTTTGTTTTTACCTCAGATGAAGTTAGGGATTTATTTGTTGGATTGAAGTTTTTTTGGTTTAAAGTTGAATTTTAGATTTGGTAATTTGTTTTTTTCTGTTATTTTGTTGTTGGTGAGGGTGAGTGTTTTGTATTATTCTTTATATTATATGAATGGTGAGATTAATTTTTATTATTATATAATGGTTTTATTAATTTTTATTGGTAGTATGTTTGGTTTGATTTTTGCTAATTCAGCTTTTACTATAATGTTATATTGGGATTTGTTGGGTGTTTCAAGATTTTTTTTAGTGTTGTTTTATAATAACTGAGATTCTTGTTCTGGTTCTATAAATACTGTATTGACTAATCGTTTAGGTGATTATTTTATTTTTATGTTTTTTGCTTTATCTTTTTTTGGTGGTTATTATTTTTTTAGTTTTTCTTTGGTTAGTATATATTTTGTATTGTTTTTACTTTTAGCTGCTTTTACTAAAAGTGCTCAGTTTCCTTTTAGTGGTTGATTACCTAAAGCGATGAGTGCTCCTACTCCTGTTAGTGCTTTAGTTCATAGTAGAACTTTGGTTACTGCTGGTTTGGTGTTATTAATAAATTTTAATCTGATTAATTTAACTGTTCCTGTTCAGAGTGTGTTGTGTTGAGTTGGTTTATTTACTATGTTTTTTAGTTCTGTTTCAGCTTTAGTTGAAGCTGATTTAAAAAAAGTTGTTGCTCTTAGTACTCTTTCTCAAATAGGTTTTAGTATGCTTACTCTTGGTCTAGGTTTGAATTATATTGCTTTGATTCATTTGCTTAGTCATGCTTTGTTTAAAAGTTGTTTATTTATACAGGTTGGTTATATTATTCATTGTTCTTATGGTCAGCAGGATGGACGTAATTACAATGGTATAGGTTCGTTACCATATTTTATTCAGTTACAATTGTTAGTAACTTTGTTTTGTTTGTGTGGTTTGTTTTTTACTAGTGGTTCTGTAAGGAAGGATTTGATTTTAGAAGGGTTTTTTATAAATTCTTACTCTATGGTATTTGCTATGATGTTTTTTGTTTCAGTATTTCTTACTTTTTGCTATAGTTATCGTTTATGATCAAGCCTGCTAAATACTTCGACTAATCCTATATTTCATTATAGCGACAGGATGATTATAAATTTTGTGAGTTTGTTGTTGGTTTTAATGTCTATTTGTTTTATGTGGTGATTTAATATTAATATGCTTTGCATTCCTAGATTTTTTTTATATATTGATCAGTATGTTCCTATTATTTATATATGTTTGTCTGTTTTATGTTTATTTTTAAGGTTTAAGTATATTAATAATGAATTAGTTTATAAATTTTTAGCTGATTATTCTCCTTTATTGGCTCAACGTATTTTACCTTATTTTAATTTTAAAGTAGTAGAAATGTTTTTAAATTCTATTATTCGTAATGCTTTTAGATATTTATTTGTTTTAGGTAGTGGTGGTGCTAAGTATATAATTGCTTATGTTAATTCGGTAGCGTTTATTGTGTTTTTGTTGTTTATTATAATTTTAGAAATTAGTTTGAAACAAAAGATTTAATCTAAATATGATTTCTATTAATATGAGTGATAGCGAATATGGTAGATTTTGGTTTTTTTTTTCAGGGTGTACCCTGGGGGACGTN
>Bangladesh_Human_V132_f1
wmtGATTCGTTTGAGTTTTTATAACCCTGTATTTTGTTTATATTGATTTGTTTGTTTTTAATGATATTTTTTATTTTGCAGGCTATTGCTTTTATTACTTTGTATGAGCGTCATTTGTTGGGTGGTGCTCAGGGTCGTATAGGTCCTACTAAGGTTACTTTTATGGGTACTTTGCAGGCTATACTAGATGGTGTTAAGTTGCTTTCTAAGGAGCAGATTATTCCTGTTAATGCTTCTCCTGTTTTGTTTTTATTGGTTCCTGGTGTTTCTTTTGGGGTTATGTATTTAGAGTGGTTAACTTTACCTTTTGTTTATGAGTTTATGTCGTTTGAATATTCTATGTTGTTTTTTTTATGTTTAATTGGTTTTTCTGTTTATGGTAGTCTTATGAGTGGTATTATTTCTAAGTCTAAATATGCTATGTTAGGTGCTATTCGTGCAAGTAGTCAGTCTATTTCTTTTGAAATTGCTTTTGCTTTGTTTATGTTGTGTGTTATGGTTCATCTTAATACTTTTAGTTTTTCTAGTTATTTTAGTTTTAGTATGATTATTCTTTTATTACCATTTTTAATTATGGTGTTGGCTGAGTTGAATCGTGCTCCTTTTGATTTTGCTGAGGGTGAGAGTGAGTTGGTAAGTGGTTATAATATTGAGTATTCTAGTGTTGCTTTTGTTTTATTATTTTTGAGTGAATATGGTGCATTATTATTTTTTAGTGTTTTATTTGCTTATTTGTTTTGTGGTGGTTATTTAATTTTTAGTTATGTTTTTTTCACAATTGTAATTTTTATTCGTGCTGCTTTTCCTCGTTATCGTTATGATAAAATAATGGAGTTTTTTTGATTTACTATGCTTCCGGTTGTTTTGGTGTTATTGTTCTTTAATGTTATGATTTTTTATTCATAAAAAAGTGTTTTTACACGTGAATTTTTGATTTCAATTGAATTTTTTATGGTATTATGTTTTTAATTGGATTTTCTATGGAAAAAATTACTTTTGTTGTTTAATATATTATGAATATAATATATTTAAGAAGTAAAGATAATGTCTATAAATCTTTGTTTTTTGGTTTTATTATTGGCCGCACTCATGGAGTCATGCATTCGAGCACGAATTGGGAGTGGCGTGGTATACATGACGTATAAGAGGGCGGCCAATATATGTAGAGTATTGATGGATATATAGGCAGGTCTTCTAAACTTGTTCAGAGCTAATAACTCGTCCATTTAATGGTTTGTATGAATGTGAATTTGTTTTTATTAATTTCTTATTTTTTTATGATTTTAGTTGTTAATATGGTAACTTCTAATGTTATTGTATGGTGGGTGATGTTTTTGTTGATGACTCTTGGTTTTATTTGGTTTAATCATGATAATCAGTCTCGTTCTAGGATGATTAGTTATTTTATTATTCAGGAGGTTTTGGGATTTTGTTTTTTGTTGGTTAGTGTTAGGTGGATTCAATTTGTTATTTTGTTGATAAAGGCTGGTGTTGCTCCTTTCCATTTTTGAGTTTTTAGTGTTACTAATAATATTTCTGGTTTGGGTGTTATGTGGTTTTTGACTTTTCAAAAGTTACCTTTTGTTCCTGTTATTCAGTGTATGATTAGTTCTGATTTTTTATATGTTCTTTTGTTTGGTATTATTCTTTGTTATTTTCAGTTGATTTTTGTGAAAGGTTATAAGAATATGTTAGTTCTTGGTTCTACTGAGTCTTTTAATTGGTTAATGTTGATTATGGCTTTTAGTTTATTTTCTGGTTTATTGTTGAGTTTGATTTATGTTGTTTTTTTTTTTTTGTTGTTAGATCATGGTAGTTCTAAGGGTTGGTTTGATCATTTTAATTGGGAGACTGTTTTAGTTTTTTTGAATGTTCCTTTTAGTATGTCTTTTTTTATTAAGTTTTTTTCTTTAATTTCTGTTTTTAATTATACTAGTTTTATGGTTTTGTTAGTTTTATTTTCTATGTTTATATCTATGTTGAGTTTTGGTTATTGACTTGTTAATATGAGTGTGAAGTTTTATTATGAGGGGTTTAAAACTCGTAGTTATTGGTATTGAATTGCTTATCCTTTAATGTTTATGTGTTTGGTTTAGGGAATTAGTATATTTAGTATATTCGACTTGCATTCGAAAGGTTTTTATTCTCTATTTGTTGTTGGTGTAGTATAATATAATACATCTGTTTTAAGCGCAGAAGCTTTATCTCCAACTGAGGCAATAGTGTAATTTAGCATATCTCATTTTCGCTGAGAGGGTAGGTTTGCCTTATTGTTGGCGTTCCCACATAAGTGGGTACAACTGAGTTTGATAATGGCTCGAGACGGGATAAAATGGTATTATGTAAGTTTCATTTACAGAGTGAACAATGAAATTCGATTCCGGCAATATATCGTTTGCTAAAAGGGTGTACCAGAAAGATCGGATAGACCCCCTAAACTTGTACTTTAAATGTGTTATTCCTGCGATTACATCTTGTATAAAATTCGTTTGATTGTATTTACAACTGTACAGTGCAATGTGGCAGTTCTTTTATAATTCTGACGTGGGAGATAAGATTGGAGAAAAGACCCGGATTAGTACCCGGTTATTCCAAATTAATAAGTTTTCAGGAGTAAAGTAATATTTAAACTGGAAGTATATTGGGAGTACCCTAAATTATCCTTGGAGCCTGAGTAGTAATCGAGATCCCTCGTTATCAGCTTAAACTATGGTCGCATGTATGTTCGTCAAAGGTGCTCGTTAAAGGTGTTGCCGCAAGAGATGGGTTTTCTAGTAGGACAGATAAATACCTGGTATATGTTTGAGTGTGTAATTTGGGCTACAGTGCCGTAGGGCGAGTTAGTTCGGATTATCTGGAGAGATTTGGATATGAAGATGTAAAGGACAGTAAAGTGCTGTTTAATGGGTGCTTGAAGAATACCTAGGGTAGGTACAAATCATCCATCAATTGCCCACAGGGGAGTAAGTTGTAGTAAAGTAGGTGTAGGGGAATCTGTACCTAGTAGGGGACTATTTATGGTTTGGATTTGAAATCCGGATTAGGTTTAATTAACCGTAGTCTTTTATAGATCCTTTAGTATAGTTTAGTATGCTCGACTTCCAATCGAGAGGTTTTAAGGATTAATGGCTTTAGTTTAAGTAGAATATCTGGTTTTGGTCCAGAGGGTTTAAGCCATAAGGTTATCCAGTGAATAGTTTAATTTAGAATATGGTATTTGGATTACCAAGGTTCAAATCACTGAATTCATCATTTTACTTTATTGGATGTTGCTTTATTTTTGTTTATTATGCAGTTTATTTTCTGTATGAATTATAGAACTATTGGTTATGCTCAGGAGGCGTTTATAAAGTCTCTTAAGAATTTGTTTGATTTTAACAAAAATATACCTAACAGGTATTGATTAACTACTTATTTATTTATTTTTTTGTTGGTTTTTACTTTAGGTGGTTTCTTACCTTATTCATTTCCATTTTTTAGTATGGCTGAATTTACTTTGGTGTTTAGGTTGATGGCTTGAATGACTAGGTTTTTAACTTTTATTTCTAGTGAACGTTTTTCTTTATATCTTTATAAAAAGGGTTATAATTGGTTTAAGGCGTTTTTTTTAATTCCTATTGAGATTGTTAGTGAGTTTAGTCGTCCTCTTGCTTTGACTGTTCGTTTAACTGCTAATGTTTTAGTTGGTCATATGTTGATGCAATCTATGTATTATTTAGTTACTTTTGTTTCTCCTTTGTTTATTATTGGTTATGTATTTTTAATTATAATGGAGTGTCTTGTATTATTGATTCAAAGTTATATTTTTGCTCGTTTGGTGCAGTTTTATTTAAATGAGTAATTTTTTGACTGGTTAGCTTAAGTTTAAAGCACTAGACTTTTAATCTGGGTATGGCGTGACCACCGGTTAAATATGTTATGTTAAATATATATTGGGATTGCATCCCATTAGAGGAAAATTTACAATGATTTTGTATAATTGAAATATAGGGTAAGATGTCCATTTTGTGTTATTGTTACAAAATAACTTTTAATGGGTCATGGTGCTGAAATATCGTCCTATATGATATCAGTTTTTATTTTATATACTAGAAAATTGTAACTTTAGTTTTACCATGTGTCAGTGTCAAGGATCCGTAGTGTCTTTGATTTCTAGTGTTACAACTATACTGGGAATTGGGTTTTATTTATATTTATATTTTATAAGTCATTATAAAATAAATTATCTCTGAATTAGTAGATTTGTAAAAGTTAGTAGGTGTTTTGAATATAATAGGAGAACTCAGAAACGAGATCAAATGTTTATTAAAGACTTAGGGTAACAAGTATACCTGACTTCTGCCCGATGTACGTATGTATCAATGGCAGACTTAGCGTGAGGTCATTAAGGTAGCAAAATCATTTGTTTCTTTATTGGATTCCAGTATGAATGAAGGTTTGGTTAGTGTTCTTTCTTTTTTTTTATCGAATTTATTATCCATCTAAGAAATGATGGGTGCATTACTACAAAGATAAGTCTTCGGAAACTCTGTTGGTGTGTATTCAATGAGTTTACATGCTGAGTTAACTAGGGAAGTTAATTATATAATCATCTTTTTCCTGTTTTCATAATAAAGAGTTACTTCGGAGTTAACAGAAATTCATACTTGATATAGTGACTTATATTAGGGTAAGTTTTACATCGATGTTGTATCTCCACATACTGAGAAAGAATAAGGCTTGGTAATCCAGACTGTTCTTCTATGAGATAGTGGGACGTGATATTAGTTTAATTCGACGTAAGTCAGAATTGTTTATCTTGAGTATTGCTTATATGTAGTATGTTTAGTACGAAAGGAATTACACTAAAGTGTTACACTATTTTATTAAGTTGGATTTAGCTGCTCTAGTTTATATTTAGAATATGCTACTTGTAATAGTAAGGTTTATAGCAGTAAGGGGCTTAGTATATTTAGTACAATGGTCTGTAAAACTGGAAGTTTATGCCCTTGATATAATAATGAGTGGTAACGAGTTATTTGGATTTTTAGCTTCTTAGTATATTTAGTATATCTGTTTGTGGTACAGATGGTTGATGGGGCTTGTGTTTATTTTACATTCTGTAATTTTTTTTTCTTTCTTTTTTGTTTGTTTATTTTATCTTGTAAACTTGTTATTGAGTTATAGTTATTCTAGTCGTAGTAAGGTTGGTGCTTACGAATGTGGTTTTGCTACTGTTGGTAAGATTCAGAGTTCTTTTTCTATTCATTTTTTTGTTATTATGTTATTGTTTGTTTTGTTTGATTTGGAAGTTGTGATGTTTGTTGGTGTTTTGGTTACTGATGTTAATTCTTTGTCTACTTTTTTATTGCTGGTGGTTTTTATTGCTGGTGGTTTTTATATGGAGTGATGGTATGGCAAGTTGCGTTGAGTAGTTTAATTTTGTATTACCCATTTAGTTTATATTTTAAAACATGGCTCTGAAGAAGCTAAGAATTTTCATGGGTGGCGGGTTTAAGTTAAGTTTAAACTAGCGGTCTTCAAAACTGAAAATTTATACCCGTTGTTTTTAAGCTTTTAAAGAATTCTTTAATTAATCTTCCTGCTAGGAAGTCTCTTACTTTACATTGGAATTATGGTAGTATGCTTGGTATAATTTTGGTGATGCAGGTTTTTACTGGTTTTTGTTTAGCTATATATTATGTAGCTGATTCTGGTTTGGCTTTTGATTCTGTTCAATATATTATATATGAGGTTAATAATGGTTGGTTCGTTCGTCTTATACATATGAATGGTGCTAGTTTGTTTTTTATTTTTTTATATCTTCATTTTTTTAAAGGTTTGTTTATGTTTAGTTATCGTTTGTCTATGGTTTGGGTTACTGGTTTGGTAATGTTTTTGATGGTGATAGGTGTTTCTTTTATGGGTTATGTTTTGGTTTGGGCTCAAATATCATTTTGAGCTGCTGTTGTTATTACTAGTTTGTTGAGTGTTATTCCTTATTTTGGAAATTCTTTGGTGATGTGGGTTTGAAGTGGTTTTTCTGTTGGTAGGGCTACTTTAAAGTTTCTTTGTATTTTACATTATTTATTACCTTGGGTTTTGTTTTTATTAATTATGGTTCATTTAATTATGTTGCATAATACTGGTAGTACTTCTAGTTTATATTGTCATGGTGATTATGATAAGATTAATTTTTATCCTTATTATTTTGTAAAGGATGGTTATAATGTTTTGGTTTTCATGGTTTTTATTGCTTTTGTTTTAGTTTATCCTTATTTTTTTAGTGATCCTGAGATGTTTATTCAAGCTGATCCTATGACTAGTCCTGTTCATATTGTACCTGAGTGGTATTTCTTGTTTGCTTATGCTATTTTACGTGCTATTCCTAATAAAGTTTTAGGTGTGGTTATGTTGTTAGCTAGAATTTGTGTGTTCTTTGCTTTCGCATTTATTAAAAATTATACTTCACCTTTAGTAAATTTAAATAAGTTTATGGTGTTTAATTTTTTGTTTATTGGTATTCTTTTAAGTTGATTAGGTCAATGTCCTGTAGAGACTCCTTATAATGTTTTAAGTGTTATTTTTACTTGTATGTATTTTATTTGTATTTTTGTTATGTTGTTGTATAATTGGTTAACTTATTATTTGTTTAAATAATAGGGTTTTAGTTTATTGAGAATATATCGTTTACACCGATGAGGTTAATAACCCTTTTTTTTGGGCGTTAAATAGATATTCCTATGTTCAGTTGCGGTCTGAAAAGATATATGCCTTTTGTTGTTATATTTTTGGTTTAGTTTATTGACGTTTTTGTTTAAGGGTAATCGTATGATTTATATTTTAATTGGTATTGAGTTTTTGGTTTTAAATGTTTTTTTATTGTTTAGTCAGTTGTTAAGTGCTATGGCGTTTTTTATTCTGTTGTGTTTTAGTGTGGTTTCAAGTGTTTTAGGTTTGGTTTTATTAGTTGTGCAAATTAAGTCTTTTGGTACTGATAATTGTATTTTCTATCCGAATTAGTAAAATATATTATATCGCCTTGATATGGTGAAGTTCCTTTATAGGGATTCGGTAGTGGGTTTAGTATAATATAATATGTTAGGTTTAGGTCCTAAGGATTGAATGCCCATTTTGTTTGGAAATAGTTCAAAGTATTATAGTGGTATTTCTTATTGGTTTGAGTCTTCTAATCATAAGGATATTGGTACTTTATATTTGATTTTTGGTATTTGGTGTGGTATAGTTGGTTCTGCTTTATCTATGTTGATTCGTATGGAATTGAGTAAGCCTGGATTTTTTATTGGTGATGGTCAATTGTACAATTCGATTTTAACTGCTCATGCTATTTTGATAATTTTTTTTATGGTTATGCCTGCAATAATTGGTGGTTTTGGTAATTGAATGGTTCCTTTGATGTTGGGTGCTCCTGATATGAGTTTTCCTCGTTTGAATAATATTAGTTTTTGATTATTGCCAAGTTCTTTAATTTTGTTATTAACTGCTTGTTTTGTTGATTCTGGTTGTGGTACTAGTTGAACTGTTTATCCTCCTTTGTCTACTATGGGTCATCCTGGGAGAAGTGTTGATTTGGCGATTTTTGCTTTACATTTAGCTGGTGTTAGTTCTATTTTGGGTGCTATTAATTTTATGTGTACTACTAAAAATCTTCGTAGTTCTTCAATTAGTTTAGAGCATATAAGTTTGTTTGTTTGGACTGTATTTGTTACTGTGTTTTTGTTGGTACTTTCTTTACCTGTTTTAGCTGGTGCTATTACTATATTATTGTTTGATCGTAATTTTAATACTTCTTTTTTTGATCCTAGTGCTGGTGGTAATCCTTTAATTTATCAACATTTATTTTGGTTTTTTGGTCATCCTGAGGTTTATATTTTAATTCTTCCTGCTTTTGGTATTATTAGTCAAAGTACTCTTTATTTAACTGGTAAAAAGGAGGTGTTTGGTACTTTAGGTATGATTTATGCAATTTTAAGTATTGGTTTAATTGGTTGTGTTGTTTGGGCTCATCATATGTATACTGTTGGAATGGATATTGATTCTCGTGCTTATTTTACTGCTGCTACTATAATTATTGCTGTGCCTACTGGTGTAAAGGTGTTTAGTTGATTGGCTACTTTATTTGGTTCACGTTTAGTTTTTCAACCAGTATTATTATGGGTAGTTGGTTTTATTTTTTTATTTACAATAGGTGGTATAACTGGTGTTATGCTTTCTAATAGTAGAATTGATATTGTTTTACATGATACTTATTATGTAGTTAGTCATTTTCATTATGTTTTAAGTCTTGGTGCTGTGTTTGCTTTGTTTTGTGCTGCTTCTTTATGATGAAGTACAATTACTGGGTTTGTTTATGATAAAATAATGATGTGTTGTGTGTTTTTTTTATTTTTTATTGGTGTAAATTTGACGTTTTTTCCTTTACATTTTGCCGGTTTACATGGTTTTCCTCGTAAGTATGTTGATTATCCTGATGTGTTTGCTGTTTGAAATGTTATTAGTAGTTATGGAAGTATAATTAGAATGTTTGCTTTATTTTTATTTATTTATGTTTTAGTTGAGAGATTTATGTCTTATCGTTTAAGACTAGTAGATTATTTTTATAATAATAGCCCTGAGCATATGTTATCAAATATTGTTTTTAGTCATTCTTATCAATCAAATATTTATTTTAGTGTAAAAAATTTGGGAATTAGTATAAATGAGTATAGTTGACTGTTAATCAAGTGGTTATATTCCCAGTTCTCAGGGTTCTTAGTATATATTAGTACAGTTGATTGCAGATCAAATAGATAATGGACCTTATTCATCATAGTTTTTATTGGTTGGCTTTTAGATTGTTTTTATGTTATACTAGTTACATTAATATAGATCCCTTGAAATCATGTTTGTTATTGGTTTTAAGGATGGCTGTTATGTTACCTGTTTTAGGTATTACTTCTCATGCTTGATATGCTTATTTTGTTTGTATATTATTTTTAAGTGGTATTTTTGTTATTATGGTATATTTTTCTAGTTTATGTAATTATTTACATGTAAGTCATAATATGGGTTTGTTGGCTTTGTTTATATTGTTAATTAGTTTGACTTTAGTTTATAATTATAACTGATGTTTAATGAATTTAAGTTCATTTTATTATAGTGTTTATTTTAATTGGATGTTGTTTATTATTGTAGTAATATTAATTTTTATTAATATTGTTAATTTATTAATTACTGGTAAAGGAGCACTTCGTAAATTTTAGTGAGGTAGGATAAATTAGTCTAGTGGGTTCATACCCCATAGGTGGTCTACGACCCCTCATTATAAGTGTGAGAGATAGCGAACACGTAGAATTTGGTTTTTTTTTTTGAGATATGKTTTTTGGCTTAGCCATTTGTTTTTATCTCTTTGTTTAATTATTTTCAAGGTTTTTCTATGCCTATGGCTGGTAGTAAGTTTGCTGTTTATATGGATTGGTTTCATAATTTTAATTGTAGTTTATTATTAGGTGTTTTGACTTTTGTTGCTGGTATGATTTTATACTTATTTTTGAATAAGTATACTTATAAGAATCATAAAATTGAGTATCAATTTGGTGAGTTAATGTGTAGTATTATTCCTACTGTTATTTTGTTAATGCAGATAATCCCTTCTTTGTCTATTCTTTATTATTATGGTTTAATGGCTACTGATAATTCTTTGACTGTAAAGGTTACTGGTCATCAGTGGTATTGGTCTTATGAGTATGCTGATATTGAGGGTCTTGAGTTTGATTCTTATATGAAACCTCTTGATTCTTTAAGTTTGGGTGAGCCTCGTTTGTTGGAGGTAGATAATCGTTGTGTTGTTCCTGTCAATACGAATATTCGTTTTTGTGTTACTTCTGCTGATGTTATTCATTCTTGGGCTCTTCCTAGTCATGCTATTAAATTGGATGCTATAGCTGGTGTTCTTTCTACTGTAAATTATAATTTTCCTATGGTTGGTGTGTTTTATGGTCAGTGTAGTGAAATTTGTGGTGCTAATCATAGATTTATGCCTATTGCTTTAGAGGTTACTACTCCTGAGTTGTTTAAAGATTGGGTGATGGGTAATGTTATGTCTGAGTAGTTGGGATATTTATTTGGTTTTAAACCTTGGTTTTTTATCCTGTTGTTTCATAATTTTCATATTTTGACTTTATCTAGTTATCCTTTTTTAATGTCTATATCTGCTTTGGGTCTTACTACTTCTTTGGTGGTTTGGTTTAAGTTTGGTATTTATTTTGGGGTTTTGTTTAGTTTGTTTGTTTGTTTGTATGTTGGTTTATTGTGGTCTAAGGATATTTGTATGGAGGGTATAAGTGGTTATCATAATGTGTTTGTTATGGATGGTTTTAAGTTTGGTTGTTTGTTATTTATTTTTAGTGAGTTTATGTTCTTTTTTGGTATTTTTTGGACTTTTTTTGATGCTGCTTTGGTTCCTGCTCATGAGTTGGGTTTAACTTGGTCTGCTATGGGTTTAAATATGGTTAATCCATTTGGTCTTCCTTTATTTAATACTATTATTTTATTAAGTAGTGGTGTTACTGTTACTTGGTCTCATTATTCATTATTGTGTAATAAGGATTGTAAGCTTGGTTTGATTTTGACTATTTTATTAGCTGTTTTGTTTACAGCTGTTCAGCTGTTTGAGTATTATTCTGCTTCCATGTCAATTGCTGATGGTGTGGTTGGTAGGATTTTTTATTTTTCTACTGGTTTTCATGGTTTACATGTGTTTCTTGGTACTTTATATCTGGCTTTTAATTTATATCGTGTTTTAAGTTATCAGTTAAATTATAATCACCATTTATCTTATGAGTTTGCTATTTTATATTGGCATTTTGTTGATGTGGTTTGGTTGTTCTTATTTGTATTTGTTTATTGATGAGCTTATTAAAAGCTTTAGTATAATTTAGTATGTCCCGCTGTCAATGGGGAGGTAGTAAAAGCTTTAATTATTGAATTTTTGTTGTTGTCTTTGACTTTTTTTCGAAATATACATTTGTTTTTTTTGTTTTTGTTGTTGTTTTGTTTGAGTGCTATAAATGTTTATAGTTGACATGGTTTGTTTTTTTTTATTGATTCTCAGGTATTTGTGGCTATAATGTTTATGTCTATGTTTATTCTTGGTTTGATTATTTTTACCGAAAAGAGTCGTGGTTTGTTGTATCTTTCTCAGGCTTTGGTGTTTATTAGTGTTTTATTTTTTATTCCCGGGAATGTTTTAATGTTTTATTTATTGTTTGAGTTGTCTATGTTTCCTATTCTTATTATGATTTTGGGTTATGGTTATCAAATTGAGAAGCTTAATTCTTTTTATTATTTGTTGTTTTATGCTTCTTTTTGTTCTTTTCCTTTTTTATTTGTTTACTTGAATATGGATTTTAGTTTTATACTGGTTTATTTTGATATGGTTTTGTCTTGGGAGGTTGTTTTTATTCTTAGTTTGACTTTTTTAATGAAGTTTCCTGTGTTTTTTCTTCATCTTTGATTACCAAAGGCTCATGTGGAGGCTCCTACTACTGCTTCTATGTTATTAGCTGGTTTGTTGTTGAAGTTAGGTACTGTTGGTTTTATTCGTATTATGAAGTGTTTGTCTTATTGTCATTTAAATTTTTATTTTTTGATTGCTTTTCTTGGAATGATTTTGGCTGCTTTTAGTTGTGTTTTTCAAAGAGATGTTAAGGCTATGGCTGCTTATTCTTCTATTACTCATATAAGGTTTTTGTTATGTACTTTGTTGTTTATGAGTATGTCTGGTAAAACATCTTCTATTTTGATAATGGTTGCTCATGGTTATACTTCTACTTTGATGTTTTATATGATTGGTGAGTTTTATTCTGTTTCTCATACTCGTATGGTTTATTATTTTAATAGTTTAATAAATTCTAGTTTATTTTTTTCTATTATGTTTGCTGTTTGTATGTTATCTAATTGTGGTACTCCTCCAAGGCTATCGTTTATTGCTGAGTTTATGTCATTTAGTAATATGTATTGTTTATTTGGTGGTTTTTTTTTAGTGTTTTTTGTGTATTTTGTAGTTTCATTTTATTATTCTATTTATTTGGTTGTTAATTCGTTTATGGGAAAGTCTTATCATGATTTATCTATTTGGAATGTTTATTGTTTGGTACCTATTTTGTTAATGTGTTTTAATGTTTTTTGGTTTAATTTGATTTTTTAGTAAGTTTTTTTTTTTGGTAGTACCAGGGTTTTTACTTACTTGTTTTATATGTAGTTTGTGTTAGTTTATTTATGGTTTGTTTGTTAAGCTTATTTTTGTTTTTACCTCAGATGAAGTTAGGGATTTATTTGTTGGATTGAAGTTTTTTTGGTTTAAAGTTGAATTTTAGATTTGGTAATTTGTTTTTTTCTGTTATTTTGTTGTTGGTGAGGGTGAGTGTTTTGTATTATTCTTTATATTATATGAATGGTGAGATTAATTTTTATTATTATATAATGGTTTTATTAATTTTTATTGGTAGTATGTTTGGTTTGATTTTTGCTAATTCAGCTTTTACTATAATGTTATATTGGGATTTGTTGGGTGTTTCAAGATTTTTTTTAGTGTTGTTTTATAATAACTGAGATTCTTGTTCTGGTTCTATAAATACTGTATTGACTAATCGTTTAGGTGATTATTTTATTTTTATGTTTTTTGCTTTATCTTTTTTTGGTGGTTATTATTTTTTTAGTTTTTCTTTGGTTAGTATATATTTTGTATTGTTTTTACTTTTAGCTGCTTTTACTAAAAGTGCTCAGTTTCCTTTTAGTGGTTGATTACCTAAAGCGATGAGTGCTCCTACTCCTGTTAGTGCTTTAGTTCATAGTAGAACTTTGGTTACTGCTGGTTTGGTGTTATTAATAAATTTTAATCTGATTAATTTAACTGTTCCTGTTCAGAGTGTGTTGTGTTGAGTTGGTTTATTTACTATGTTTTTTAGTTCTGTTTCAGCTTTAGTTGAAGCTGATTTAAAAAAAGTTGTTGCTCTTAGTACTCTTTCTCAAATAGGTTTTAGTATGCTTACTCTTGGTCTAGGTTTGAATTATATTGCTTTGATTCATTTGCTTAGTCATGCTTTGTTTAAAAGTTGTTTATTTATACAGGTTGGTTATATTATTCATTGTTCTTATGGTCAGCAGGATGGACGTAATTACAATGGTATAGGTTCGTTACCATATTTTATTCAGTTACAATTGTTAGTAACTTTGTTTTGTTTGTGTGGTTTGTTTTTTACTAGTGGTTCTGTAAGGAAGGATTTGATTTTAGAAGGGTTTTTTATAAATTCTTACTCTATGGTATTTGCTATGATGTTTTTTGTTTCAGTATTTCTTACTTTTTGCTATAGTTATCGTTTATGATCAAGCCTGCTAAATACTTCGACTAATCCTATATTTCATTATAGCGACAGGATGATTATAAATTTTGTGAGTTTGTTGTTGGTTTTAATGTCTATTTGTTTTATGTGGTGATTTAATATTAATATGCTTTGCATTCCTAGATTTTTTTTATATATTGATCAGTATGTTCCTATTATTTATATATGTTTGTCTGTTTTATGTTTATTTTTAAGGTTTAAGTATATTAATAATGAATTAGTTTATAAATTTTTAGCTGATTATTCTCCTTTATTGGCTCAACGTATTTTACCTTATTTTAATTTTAAAGTAGTAGAAATGTTTTTAAATTCTATTATTCGTAATGCTTTTAGATATTTATTTGTTTTAGGTAGTGGTGGTGCTAAGTATATAATTGCTTATGTTAATTCGGTAGCGTTTATTGTGTTTTTGTTGTTTATTATAATTTTAGAAATTAGTTTGAAACAAAAGATTTAATCTAAATATGATTTCTATTAATATGAGTGATAGCGAATATGGTAGATTTTGGTTTTTTTTTTCAGGGTGTACCCTGGGGGACGTN
> Myanmar_rhesus_macaque_ OL505577
GATTCGTTTGAGTTTTATAAACCCTGTATTTTGTTTATATTGATTTGTTTGTTTTTAATGATATTTTTTATTTTGCAGGCTATTGCTTTTATTACTTTGTATGAGCGTCATTTGTTGGGTGGTGCTCAGGGTCGTATAGGTCCTACTAAGGTTACTTTTATGGGTACTTTACAGGCTATACTAGATGGTGTTAAGTTGCTTTCTAAGGAGCAGATTATTCCTGTTAATGCTTCTCCTGTTTTGTTTTTATTGGTTCCTGGTGTTTCTTTTGGGGTTATGTATTTAGAGTGGTTAACTTTACCTTTTGTTTATGAGTTTATGTCGTTTGAATATTCTATGTTGTTTTTTTTATGTTTAATTGGTTTTTCTGTTTATGGTAGTCTTATGAGTGGTATTGTTTCTAAGTCTAAATATGCTATGTTAGGTGCTATTCGTGCAAGTAGTCAGTCTATTTCTTTTGAAATTGCTTTTGCTTTGTTTATGTTGTGTGTTATGGTTCATCTTAATACTTTTAGTTTTTCTAGTTATTTTAGTTTTAGCATGATTATTCTTTTATTACCATTTTTAATTATGGTGTTGGCTGAGTTAAATCGTGCTCCTTTTGATTTTGCTGAGGGTGAGAGTGAGCTGGTAAGTGGTTATAATATTGAGTATTCTAGTGTTGCTTTTGTTTTATTATTTTTGAGTGAATATGGTGCATTATTATTTTTTAGTGTTTTATTTGCTTATTTGTTTTGTGGTGGTTATTTAATTTTTAGTTATGTTTTTTTCACAATTGTAATTTTTATTCGTGCTGCTTTTCCTCGTTATCGTTATGATAAAATAATGGAGTTTTTTTGATTTACTATGCTTCCGGTTGTTTTGGTGTTATTGTTCTTTAATGTTATGATTTTTTATTCATAAAAAAGTGTTTTTACACGTGAATTTTCAATTTCAATTGAATTTTTTATGGTATTATGTTTTTAATTGGATTTTCTATGGAAAAAATTACTTTTGTTGTTTAATATATTATGAATATATTATATGTAAGAAGTAAAGATAATGTCTATAAATCTTTGTTTTTGGGTGTTATTATTGGCCGCACTCATGGAGTCATGCATTCGAGCACGAATTGGGAGTGGCGTGGTATACATGACGTATAAGAGGGCGGCCAATATATGTGGCTTATTGATGGATATATAGGCAGGTCTTCTAAACTTGTTCAGAGCTAATAACTCGTCCATTTAATGGTTTATATGAATGTGAATTTGTTTTTGTTAATTTCTTATTTTTTTATGATTTTAGTTGTTAATATGGTAACTTCTAATGTTATTGTATGGTGGGTGATGTTTTTGTTGATGACTCTTGGTTTTATTTGGTTTAATCATGATAATCAGTCTCGTTCTAGGATGATTAGTTATTTTATTATTCAGGAGGTTTTGGGGTTTTGTTTTTTGTTGGTCAGTGTTAGGTGGATTCAATTTGTTATTTTGTTGATAAAGGCTGGTGTTGCTCCTTTTCATTTTTGAGTTTTTAGTGTTACTAATAATATTTCTGGTTTGGGTGTTATGTGGTTTTTGACTTTTCAAAAGTTACCTTTTATTCCTGTTATTCAGTGTATGATTAGTTCTGATTTTTTATATGTTCTTTTGTTTGGTATTGTTCTTTGTTATTTTCAGTTGATTTTTGTGAAAGGTTATAAGAATATGTTGGTTCTTGGTTCTACTGAGTCTTTTAATTGGTTAATGTTGATTATGGCTTTTAGTTTATTTTCTGGTTTATTGTTGAGTTTGATTTATGTTGTTTTTTTTTTTTTGTTGTTGGATCATGGTAGTTCTAAGGGTTGGTTTGATCATTTTAATTGGGAGACTGTTTTAGTTTTTTTGAATGTTCCTTTTAGTATGTCTTTTTTTATTAAGTTTTTTTCTTTAATTTCTGTTTTTAATTATACTAGTTTTATGGTTTTGTTAGTTTTATTTTCTATGTTTATATCTATGTTGAGTTTTGGTTATTGACTTGTTAATATGAGTGTGAAGTTTTATTATGAGGGGTTTAAAACTCGTAGTTATTGGTATTGAATTGCTTATCCTTTAATATTTATGTGTTTGGTTTAGGGAATTAGTATATTTAGTATATTCGACTTGCATTCGAAAGGTTTTTATTCTCTATTTGTTGTTGGTGTAGTATAATATAATACATCTGTTTTAAGCGCAGAAGCTTTATCTCCAACTGAGGCAATAGTGTAATTTGGCATATCTCATTTTCGCTGAGAGGGTAGGTTTGCCTTATTGTTGGCGTTCCCACATAAGTGGGTACAACTGAGTTTGATAATGGCTCGAGACGGGATAAAATGGTATTATGTAAGTTTCATTTACGGAGTGAACAATGAAATTCGATTCCGGCAATATATCGTTTGCTAAAAGGGTGTACCAGAAAGATCGGATAGACCCCCTAAACTTGTACTTTAAATGTGTTATTCCTGCGATTACATCTTGTATGGAATTCGTTTGATTGTATTTACAACTGTACAGTGCAATGTGGCAGTTCTTTTATAGTTCTGACGTGGGAGATAAGATTGGAGAAAAGACCCGGATTAGTACCCGGTTATTCCAAATTAATAAGTTTTCAGGAGTAAAGTAATATTTAAACTGGAAGTATATTGGGAGTACCCTAAATTATCCTTGGAGCCTGAGTAGTAATCGAGATCCCTCGTTATCAGCTTAAACTATGGTCGCATGTATGTTCGTCAAAGGTGCTCGTTAAAGGTGTTGCCGCAAGAGATGGGTTTTCTAGTAGGACAGATAAATACCTGGTATATGTTTGAGTGTGTAATTTGGGCTACAGTGCCGTAGGGCGAGTTAGTTCGGATTATCTGGAGAGATTTGGATATGAAGATGTAAAGGACAGTAAAGTGCTGTTTAATGGGTGCTTGAAGAATACCTAGGGTAGGTACAAATCATCCATCAATTGCCCACAGGGGAGTAAGTTGTAGTAAAGTAGGTGTAGGGGAATCTGTACCTAGTAGGGGACTATTTATGGTCTGGATTTGAAATCCGGATTAGGTTTAATTAACCGTAGTCTTTTATAGATCCTTTAGTATAGTTTAGTATGCTCGACTTCCAATCGAGAGGTTTTAAGGATTAATGGCTTTAGTTTAAGTAGAATATCTGGTTTTGGTCCAGAGGGTTTAAGCCATAAGGCTATCCAGTGAATAGTTTAATTTAGAATATGGTATTTGGATTACCAAGGTTCAAATCACTGAATTCATCATTTTACTTTATTGGATATTGCTTTATTTTTATTTATTATGCAGTTTATTTTCTGTATGAATTATAGAACTATTGGTTATGCTCAGGAGGCGTTTATGAAGTCTCTTAAGAATTTGTTTGATTTTAACAAAAATATACCTAATAGGTATTGATTAACTACTTATTTATTTATTTTTTTGTTGGTTTTTACTTTGGGTGGTTTCTTACCTTATTCATTTCCATTTTTTAGTATGGCTGAATTTACTTTGGTGTTTAGGTTAATGGCTTGAATGACTAGTTTTTTAACTTTTATTTCTAGTGAACGTTTTTCTTTATATCTTTATAAAAAGGGTTATAATTGGTTTAAGGCGTTTTTTTTAATTCCTATTGAGATTGTTAGTGAGTTTAGTCGTCCTCTTGCTTTGACTGTTCGTTTAACTGCTAATGTTTTAGTTGGTCATATGTTGATGCAATCTATGTATTATTTAGTTACTTTTGTTTCTCCTTTGTTTATTATTGGTTATGTATTTTTGATTATAATGGAGTGTCTTGTATTATTGATTCAAAGTTATATTTTTGCTCGTTTGGTGCAGTTTTATTTAAATGAGTAATTTTTTGACTGGTTAGCTTAAGTTTAAAGCACTAGACTTTTAATCTGGGTATGGCGTGACCACCGGTTAAATATGTTATGTTAAATATATATTGGGATTGCATCCCATTAGAGGAAAATTTACAATGATTTTGTATAATTGAAATATAGGGTAAGATGTCCATTTTGTGTTATTGTTACAAAATAACTTTTAATGGGTCATGGTGCTGAAATATCGTCCTATATAATATCAGTTTTTATTTTATATACTAGAAAATTGTAACTTTAGTTTTACCATGTGTCAGTGTCAAGGATCCGTAGTGTCTTTGATTTCTAGTGTTACAACTATACTGGGAATTGGGTTTTATTTATATTTATATTTTATAAATCATTATAAAATAAATTATCTCTGAATTAGTAGATTTGTAAAAGTTAGTAGGTGTTTTGAATATAATAGGAGAACTCAGAAACGAGATCAAATGTTTATTAAAGACTTAGGGTAACAAGTATACCTGACTTCTGCCCGATGTACGTATGTATCAATGGCAGACTTAGCGTGAGGTCATTAAGGTAGCAAAATCATTTGTTTCTTTATTGGATTCCAGTATGAATGAAGGTTTGGTTAGTGTTCTTTCTTTTTTTTTATCGAATTTATTATCCATCTAAGAAATGATGGGTGCATTACTACAAAGATAAGTCTTCGGAAACTCTGTTGGTGTGTATTCAATGAGTTTACATGCTGAGTTAACTAGGGAAGTTAATTATATAATCATCTTTTTCCTGTTTTCATAATAAAGAGTTACTTCGGAGTTAACAGAAATTCATACTTGATATAGTGACTTATATTAGGGTAAGTTTTACATCGATGTTGTATCTCCACATACTGAGAAAGAATAAGGCTTGGTAATCCAGACTGTTCTTCTATGAGATAGTGGGACGTGATATTAGTTTAATTCGACGTAAGTCAGAATTGTTTATCTTGAGTATTGCTTATATGTAGTATGTTTAGTACGAAAGGAATTACACTAAAGTGTTACACTATTTTACTAAGTTGGATTTAGCTGCTCTAGTTTATATTTAGAATATGCTACTTGTAATAGTAAGGTTTATAGCAGTAAGGGGCTTAGTATATTTAGTACAATGGTCTGTAAAACTGGAAGTTTATGCCCTTGGCATAATAATGAGTGGTAACGAATTATTTGGATTTTAAGCTTCTTAGTATATTTAGTATATCTGTTTGTGGTACAGATGGTTGATGGAGCTTGTGTTTATTTTACACTCTGTAATTTTTTTTTCTTTCTTTTTTGTTTGTTTATTTTATCTTGTAAACTTGTTATTGAGTTATAGTTATTCTAGTCGTAGTAAGGTTGGTGCTTATGAATGTGGTTTTGCTACTGTTGGTAAGATTCAGAGTTCTTTTTCTATTCATTTTTTTGTTATTATGTTATTGTTTGTTTTGTTTGATTTGGAGGTTGTGATGTTTGTTGGTGTTTTGGTTACTGATGTTAATTCTTTGTCTACTTTTTTATTGCTGGTGGTTTTTATTGCTGGTGGTTTTTATATGGAGTGATGGTATGGTAAGTTGCGTTGAGTAGTTTAATTTTGTATTACCCATTTAGTTTATATTTTAAAACATGGCTCTGAAGAAGCTAAGAATTTTCATGGGTAGCGGGTTTAAGTTAAGTTTAAACTAGCGGTCTTCAAAACTGAAAATTTATACCCGTTGTTTTTAAGCTTTTAAAGAATTCTTTAATTAATCTTCCTGCTAGGAAGTCTCTTACTTTGCATTGGAATTATGGTAGTATGCTTGGTATAATTTTGGTGATACAGGTTTTTACTGGTTTTTGTTTAGCTATATATTATGTAGCTGATTCTGGTTTGGCTTTTGATTCTGTTCAATATATTATATATGAGGTTAATAATGGTTGGTTTGTTCGTCTTATACATATGAATGGTGCTAGTTTGTTTTTTATTTTTTTATATCTTCATTTTTTTAAAGGTTTGTTTATGTTTAGTTATCGTTTGTCTATGGTTTGAGTTACTGGTTTGGTAATGTTTTTGATGGTGATGGGTGTTTCTTTTATGGGTTATGTTTTGGTTTGGGCTCAAATATCATTTTGAGCTGCTGTTGTTATTACTAGTTTGTTGAGTGTTATTCCTTATTTTGGAAATTCTTTGGTGATGTGGGTTTGAAGTGGTTTTTCTGTTGGTAGGGCTACTTTAAAGTTTCTTTGTATTTTGCATTATTTATTACCTTGGGTTTTGTTTTTATTAATTATGGTTCATTTGATTATGTTGCATAATACTGGTAGTACTTCTAGTTTATATTGTCATGGTGATTATGATAAAATTAATTTTTATCCTTATTATTTTGTAAAGGATGGTTATAATGTTTTGATTTTTATGGTTTTTATTGCTTTTGTTTTAGTTTATCCTTATTTTTTTAGTGATCCTGAGATGTTTATTCAAGCTGATCCTATAACTAGTCCTGTTCATATTGTACCTGAGTGGTATTTCTTGTTTGCTTATGCTATTTTACGTGCTATTCCTAATAAAGTTTTAGGTGTGGTTATGTTGTTAGCTAGAATTTGTGTGTTCTTTGCTTTCGCATTTATTAAAAATTATACTTCACCTTTAGTAAACTTAAATAAGTTTATGGTGTTTAATTTTTTGTTTATTGGTATTCTTTTAAGTTGATTAGGTCAATGTCCTGTAGAGACTCCTTATAATATTTTAAGTGTTATTTTTACTTGTATGTATTTTATTTGTATTTTTGTTATGTTGTTGTATAGTTGGTTAACTTATTATTTGTTTAAATAACAGGGTTTTAGTTTATTGAGAATATATCGTTTACACCGATGAGGTTAATAACCCTTTTTTTTGGGCGTTAAATAGATATTCCTATGTTCAGTTGCGGTCTGAAAAGATATATGCCTTTTGTTGTTATATTTTTGGTTTAGTTTATTGACGTTTTTGTTTAAGGGTAATCGTATGATTTATATTTTAATTGGTATTGAGTTTTTGGTTTTAAATGTTTTTTTATTGTTTAGTCAGTTGTTAAGTGCTATGGCGTTTTTTATTCTGTTGTGTTTTAGTGTGGTTTCAAGTGTTTTAGGTTTGGTTTTATTAGTTGTGCAAATTAAGTCTTTTGGTACTGATAATTGTATTTTCTATCCGAATTAGTAAAATATATTATATCGCCTTGATATGGTGAAGTTCCTTTATAGGGATTCGGTAGTGGGTTTAGTATAATATAATATGTTAGGTTTAGGTCCTAAGGATTGAATGCCCATTTTGTTTGGAAATAGTTCGAAGTATTATAGTGGTATTTCTTATTGGTTTGAGTCTTCTAATCATAAGGATATTGGTACTTTATATTTGATTTTTGGTATTTGATGTGGTATAGTTGGTTCTGCTTTATCTATGTTGATTCGTATGGAATTGAGTAAGCCTGGATTTTTTATTGGTGATGGTCAATTGTACAATTCAATTTTAACTGCTCATGCTATTTTGATAATTTTTTTTATGGTTATGCCTGCAATAATTGGTGGTTTTGGTAATTGAATGGTTCCTTTGATGTTGGGTGCTCCTGATATGAGTTTTCCTCGTTTGAATAATATTAGTTTTTGATTATTGCCAAGTTCTTTAATTTTGTTGTTAACTGCTTGTTTTGTTGATTCTGGTTGTGGTACTAGTTGAACTGTTTATCCTCCTTTGTCTACTATGGGTCATCCTGGGAGAAGTGTTGATTTGGCAATTTTTGCTTTACATTTAGCTGGTGTTAGTTCTATTTTGGGTGCTATTAATTTTATGTGTACTACTAAAAATCTTCGTAGTTCTTCAATTAGTTTAGAGCATATAAGTTTGTTTGTTTGGACTGTATTTGTTACTGTGTTTTTGTTGGTACTTTCTTTACCTGTTTTAGCGGGTGCTATTACTATGTTATTGTTTGATCGTAATTTTAATACTTCTTTTTTTGATCCTAGTGCTGGTGGTAATCCTTTAATTTATCAGCATTTATTTTGGTTTTTTGGTCATCCTGAGGTTTATATTTTAATTCTTCCTGCTTTTGGTATTATTAGTCAAAGTACTCTTTATTTAACTGGTAAAAAGGAGGTGTTTGGTACTTTAGGTATGATTTATGCAATTTTAAGTATTGGTTTAATTGGTTGTGTTGTTTGGGCTCATCATATGTATACTGTTGGTATGGATATTGATTCTCGTGCTTATTTTACTGCTGCTACTATAATTATTGCTGTGCCTACTGGTGTAAAGGTGTTTAGTTGATTGGCTACTTTATTTGGTTCACGTTTAGTTTTTCAACCAGTATTATTATGGGTAGTTGGTTTTATTTTTTTATTTACAATGGGTGGTATAACTGGTGTTATGCTTTCTAATAGTAGAATTGATATTGTTTTACATGATACTTATTATGTAGTAAGTCATTTTCATTATGTTTTAAGTCTTGGTGCTGTGTTTGCTTTGTTTTGTGCTGCTTCTTTATGATGAAGTACAATTACTGGATTTGTTTATGATAAAATAATGATGTGTTGTGTGTTTTTTTTATTTTTTATTGGTGTAAATTTGACGTTTTTTCCTTTACATTTTGCTGGTTTACATGGTTTTCCTCGTAAGTATGTTGATTATCCTGATGTGTTTGCTGTTTGAAATGTTATTAGTAGTTATGGAAGTATAATTAGAATGTTTGCTTTATTCTTATTTATTTATGTTTTAGTTGAGAGATTCATGTCTTATCGTTTAAGACTAGTAGATTATTTTTATAATAATAGCCCTGAGCATATGTTGTCAAATATTGTTTTTAGTCATTCTTATCAATCAAATATTTATTTTAGTGTAAAAAATTTGGGAATTAGTATAAATGAGTATAGTTGACTGTTAATCAAGTGGTTATATTCCCAGTTCTTAGGGTTCTTAGTATATATTAGTACAGTTGATTGCAGATCAAATAGATAATGGACCTTATCCATCATAGTTTTTATTGGTTGGCTTTTAGATTGTTTTTATGTTATACTAGTTACATCAATATAGATCCCTTGAAATCATGTTTGTTATTGGTTTTAAGGATGGCTGTTATGTTACCTGTTTTAGGTATTACTTCTCATGCTTGATATGCTTATTTTGTTTGTATATTATTTTTAAGTGGTATTTTTGTTATTATAGTATATTTTTCTAGTTTATGTAATTATTTACATGTAAGTCATAATATGGGTTTGTTGGCTTTGTTTATATTGTTAATTAGTTTGACTTTAGTTTATAATTATAACTGATGTTTAATGAATTTAAGTTCATTTTATTATAGTGTTTATTTTAATTGGATGTTGTTTATTATTGTAGTAATATTAATTTTTATTAATATTGTTAATTTATTAATTACTGGTAAAGGAGCACTTCGTAAATTTTAGTGAGGTAGGATAAATTAGTCTAGTGGGTTCATACCCCATAGGTGGTCTACGACCCCTCATTATAAGTGTGAATGATAGTGAACACGTAGAATTTGGTTTTTTTTTTTGAGATATGTTTTTTGGCTTAGCCATTTGTTTTTATCTCTTTGTTTAATTATTTTCAAGGTTTTTCTATGCCTATGGCTGGTAGTAAGTTTGCTGTTTATATGGATTGGTTTCATAATTTTAATTGTAGTTTATTATTAGGTGTTTTGACTTTTGTTGCTGGTATGATTTTATACTTATTTTTGAATAAGTATACTTATAAGAATCATAAAATTGAGTATCAGTTTGGTGAGTTAATGTGTAGTATTATTCCTACTGTTATTTTGTTAATGCAGATAATTCCTTCTTTATCTATTCTTTATTATTATGGTTTAATGGCTACTGATAATTCTTTGACTGTGAAGGTTACTGGTCATCAGTGGTATTGGTCTTATGAGTATGCTGATATCGAGGGTCTTGAGTTTGATTCTTACATGAAGCCTCTTGATTCTTTAAGTTTGGGTGAACCTCGTTTGTTAGAGGTAGATAATCGTTGTGTTGTTCCTGTCAATACGAATATTCGTTTTTGTGTTACTTCTGCTGATGTTATTCATTCTTGGGCTCTTCCTAGTCATGCTATTAAATTGGATGCTATAGCTGGTGTTCTTTCTACTGTAAATTATAATTTTCCTATGGTTGGTGTGTTTTATGGTCAGTGTAGTGAAATTTGTGGTGCTAATCATAGATTTATGCCTATTGCTTTAGAGGTTACTACTCCTGAGTTGTTTAAAGATTGGGTGATGGGTAATGTTATGTCTGAGTAGTTGGGATATTTATTTGGTTTTAAACCTTGGTTTTTTATCCTGTTGTTTCATAATTTTCATATTTTGACTTTATCTAGTTATCCTTTTTTAATGTCTATATCTGCTTTGGGTCTTACTACTTCTTTGGTGGTTTGGTTTAAGTTTGGTATTTATTTTGGGGTTTTGTTTAGTTTGTTTGTTTGTTTGTATGTTGGTTTATTGTGGTCTAAGGATATTTGTATGGAAGGTATAAGTGGTTATCATAATGTGTTTGTTATGGATGGTTTTAAGTTTGGTTGTTTGTTATTTATTTTTAGTGAGTTTATGTTCTTTTTTGGTATTTTTTGGACTTTTTTTGATGCTGCTTTGGTTCCTGCTCATGAGTTGGGTTTAACTTGGTCTGCTATGGGTTTAAATATGGTTAATCCATTTGGTCTTCCTTTATTTAATACTATTATTTTATTAAGTAGTGGTGTTACTGTTACTTGGTCTCATTATTCATTATTGTGTAACAAGGATTGTAAACTTGGTTTGATTTTAACTATTTTATTGGCTGTTTTGTTTACAGCTGTTCAGCTGTTTGAGTATTATTCTGCTTCTATGTCAATTGCTGATGGTGTGGTTGGTAGGATTTTTTATTTTTCTACTGGTTTTCATGGTTTACATGTGTTTCTTGGTACTCTATATCTGGCTTTTAATTTATATCGTGTTTTAAGTTATCAGTTGAATTATAATCATCATTTATCTTATGAGTTTGCTATTTTATATTGGCATTTTGTTGATGTGGTTTGGTTGTTCTTGTTTGTATTTGTTTATTGGTGAGCTTATTAAAAGCTTTAGTATAATTTAGTATGTCCCGCTGTCAATGGGGAGGTAGTAAAAGCTTTGATTGTTGAATTTTTGTTGTTGTCTTTGACTTTTTTTCGAAATATACATTTGTTTTTTTTGTTTTTGTTGTTGTTTTGTTTGAGTGCTATAAATGTTTATAGTTGACATGGTTTGTTTTTTTTTATTGATTCTCAGGTGTTTGTGGCTATAATGTTTATGTCTATGTTTATTCTTGGTTTGATTATTTTTACTGAAAAGAGTCGTGGTCTGTTGTATCTTTCTCAGGCTTTGGTATTTATTAGTGTTTTATTTTTTATTCCTGGGAATGTTTTAATGTTTTATTTATTGTTTGAGTTGTCTATGTTTCCTATTCTTATTATGATTTTGGGTTATGGTTATCAAATTGAGAAGCTTAATTCTTTTTATTATTTGTTGTTTTATGCTTCTTTTTGTTCTTTTCCTTTTTTATTTGTTTACTTGAATATGGATTTTAGTTTTATATTGGTTTATTTTGATATGGTTTTGTCTTGGGAGGTTGTTTTTGTTCTTAGTTTGACTTTTTTAATGAAGTTTCCTGTATTTTTTCTTCATCTTTGATTGCCAAAGGCTCATGTGGAGGCTCCTACTACTGCTTCTATGTTATTAGCTGGTTTGTTGTTGAAGTTAGGTACTGTTGGTTTTATTCGTATTATGAAGTGTTTGTCTTATTGTCATTTAAATTTTTATTTTTTGATTGCTTTTCTTGGAATGATTTTGGCTGCTTTTAGTTGTGTTTTTCAAAGAGATGTTAAGGCTATGGCTGCTTATTCTTCTATTACTCATATAAGGTTTTTGTTATGTACTTTGTTGTTTATGAGTATATCTGGTAAAACATCTTCTATTTTGATGATAGTTGCTCATGGTTATACTTCTACTTTGATGTTTTATATGATTGGTGAGTTTTATTCTGTTTCTCATACTCGTATGGTTTATTATTTTAATAGTTTAATAAATTCTAGTTTATTTTTTTCTATTATGTTTGCTGTTTGTATGTTATCTAATTGTGGTACTCCTCCAAGATTATCGTTTATTGCTGAGTTTATGTCATTTAGTAATATGTATTGTTTATTTGGTGGTTTTTTTTTAGTGTTTTTTGTGTATTTTGTAGTTTCATTTTATTATTCTATTTATTTGGTTGTTAATTCGTTTATGGGAAAGTCTTATTATGATTTATCTGTTTGAAATGTTTATTGTTTGGTGCCTATTTTGTTAATGTGTTTTAATGTGTTTTGGTTTAATTTGATTTTTTAGTAAGTTTTTTTTTTTGGTAGTACCAGGGTTTTTACTTACTTGTTTTATATGTAGTTTGTGTTAGTTTATTTATGGTTTGTTTGTTAAGCTTATTTTTGTTTTTGCCTCAGATGAAGTTAGGGATTTATTTGTTGGATTGAAGTTTTTTTGGTTTAAAGTTGAATTTTAGATTTGGTAATTTGTTTTTTTCTGTTATTTTGTTGTTGGTGAGGGTGAGTGTTTTGTATTATTCTTTATATTATATAAATGGTGAGATTAATTTTTATTATTATATAATGGTTTTATTAATTTTTATTGGTAGTATGTTTGGTTTGATTTTTGCTAATTCAGCTTTTACTATAATGTTATGTTGGGATTTGCTGGGTGTTTCAAGATTTTTTTTAGTGTTGTTTTATAACAACTGAGATTCTTGTTCTGGTTCTATAAATACTGTATTGACTAATCGTTTAGGTGATTATTTTATTTTTATGTTTTTTGCTTTATCTTTTTTTGGTGGTTATTATTTTTTTAGTTTTTCTTTAGTTAGTATATATTTTGTATTGTTTTTACTTTTAGCTGCTTTTACTAAAAGTGCTCAGTTTCCTTTTAGTGGTTGATTACCTAAAGCGATGAGTGCTCCTACTCCTGTTAGTGCTTTAGTTCATAGTAGAACTTTGGTTACTGCTGGTTTGGTGTTATTAATGAATTTTAATCTGATTAATTTAACTGTTCCTGTTCAGAGTGTGTTGTGTTGAGTTGGTTTATTTACTATGTTTTTTAGTTCTGTTTCAGCTTTAGTTGAAGCTGATTTAAAAAAAGTTGTTGCTCTTAGTACTCTTTCTCAAATAGGTTTTAGTATGCTTACTCTTGGTCTAGGTTTGAATTATATTGCTTTAATTCATTTGCTTAGTCATGCTTTGTTTAAAAGTTGTTTGTTTATACAGGTTGGTTATATTATTCATTGTTCTTATGGTCAGCAGGATGGACGTAATTATAATGGTATAGGTTCGCTACCATATTTTATTCAGTTACAATTGTTAGTAACTTTGTTTTGTTTGTGTGGTTTGTTTTTTACTAGTGGTTCTGTAAGAAAGGATTTGATTTTAGAAGGGTTTTTTATAAATTCTTATTCTATGGTATTTGCTATGATGTTTTTTGTTTCAGTATTTCTTACTTTTTGTTATAGTTATCGTTTATGATCAAGCCTGCTAAATACTTCTACTAATCCTATATTTCATTATAGCGACAGGATGATTATAAATTTTGTGAGTTTGTTGTTGGTTTTAATGTCTATTTGTTTTATGTGGTGATTTAATATTAATATGCTTTGTATTCCTAGATTTTTTTTATATATTGATCAGTATGTTCCTATTATTTATATATGTTTGTCTGTTTTATGTTTATTTTTAAGGTTTAAGTATATTAATAATGAATTAGTTTATAAATTTTTAGCTGATTATTCTCCTTTATTAGCTCAACGTATTTTACCTTATTTTAATTTTAAAGTAGTAGAAATGTTTTTAAATTCTGTTATTCGTAATGCTTTTAGATATTTATTTGTTTTAGGTAGTGGTGGTGCTAAGTATATAATTGCTTATGTTAATTCAGTAGCGTTTATTGTGTTTTTGTTGTTTATTATAATTTTAGAAATTAGTTTGAAACAAAAGATTTAATCTAAATATGATTTCTATTAATATGAGTGATAGCGAATATGGTAGATTTTGGTTTTTTTTTTCAGGGTGTACCCTGGGGG
> Myanmar_rhesus_macaque_ OL672153
GATTCGTTTGAGTTTTTAAAACCCTGTATTTTGTTTATATTGATTTGTTTGTTTTTAATGATATTTTTTATTTTGCAGGCTATTGCTTTTATTACTTTATATGAACGTCATTTATTAGGTGGTGCTCAGGGTCGTATGGGTCCTACTAAGGTTACTTTTATGGGTACTTTGCAGGCTATGCTAGATGGTGTTAAGTTGCTTTCTAAGGAGCAAATTATTCCTGTTAATGCTTCTCCTGTTTTATTTTTATTAGTTCCTGGTGTTTCTTTTGGAGTTATGTATTTAGAGTGGTTAACTTTGCCTTTTGTTTATGAGTTTATGTCGTTTGAGTATTCTATGTTATTTTTTTTATGTTTAATTGGTTTTTCTGTTTATGGTAGGCTTATGAGTGGTATTGTTTCTAAATCTAAGTATGCTATATTGGGTGCTATTCGTGCAAGTAGTCAGTCTATTTCTTTTGAAATTGCTTTTGCTTTATTTATGTTGTGTGTTATGGTTCATCTTAATACTTTTAGTTTTTCTAGTTATTTTAGTTTTAGTATGATTATTCTTTTATTGCCATTTTTAATTATGGTTTTAGCTGAGTTGAATCGTGCTCCTTTTGATTTTGCTGAGGGTGAGAGTGAGTTGGTAAGTGGTTATAATATCGAATATTCTAGTGTTGCTTTTGTTTTATTGTTTTTGAGTGAATATGGTGCATTGTTATTTTTTAGTGTTTTATTTGCTTATTTATTTTGTGGTGGTTATTTGATTTTTAGTTATATTTTTTTTACAGTTGTAATTTTTATTCGTGCTGCTTTTCCTCGTTATCGTTATGATAAAATAATGGAGTTTTTTTGATTTACTATGCTTCCGGTTATTTTAGTGTTATTGTTCTTTAATGTTATAATTTTTTATTCATAAAAAAGTGTTTTTACGCATGAATTTTTTAATTCAATTGGATTTTTTATGGTATTATGTTTTTAATTGTATTTCCTATCAAAATAATTACTTTTGTTGTTTAATATATTATGATATATAATATATGATAGAAGTAAAGATAATGTCTATAAATCTTTGTTTTGATTATTATTATTGGCCACACTCATGGAGTCATGCATTCGAGCGCGAATTGGGAGCGGCGTGGTATACATGACGTATAAGAGGGTGGCCAATATATGTGGCTATATGATGGATATATAGGCAGGTCTTCTAAACTTGTTCAGAGCTAATAACTCGTCCATTTATGGTTTATATGAATGTTAATTTGTTTTTGTTAATTTCTTATTTTCTTATGATTTTGGTCATTAATATGGTTACTTCTAATGTTATTGTTTGGTGGGTGATGTTTTTGTTGATGACTCTTGGTTTTATTTGATTTAATCATGATAATCAGTCTCGTTCCAGGATAATTAGTTATTTTATTATTCAAGAGGTTTTGGGTTTTTGTTTTTTATTGGTTAGTGTTGGTTGAATTCAGTTTATTATTTTGTTGATGAAGGCTGGTGTTGCTCCTTTTCATTTTTGGGTTTTTAGTGTTACTAATAATATTTCTGGTTTGGGAGTTATGTGGTTTTTGACTTTTCAAAAGTTGCCTTTTATTCCTGTTATTCAGTGTATAATTAGTTCTGATTTTTTATATGTTCTTTTGTTTGGTATTATTCTTTGTTATTTTCAGTTGGTTTTTGTTAAAGGTTATAAGAATATGTTAGTTCTTGGTTCTACTGAATCTTTTAATTGATTAATGTTGATTATGGCTTTTAGTTTGTTTTCTGGTTTGTTGTTGAGTTTGATTTATGTTATTTTTTTCTTTTTGTTGTTGGATCATGGTAGTTCTAAGGGTTGATTTGATTATTTTAATTGGGAGACTGTTTTGGTTTTTTTAAATGTTCCTTTTAGTATGTCTTTTTTTATTAAGTTTTTTTCTTTGATTTCTGTTTTTAATTATACTAGTTTTATGGTTTTATTGGTTTTATTTTCTATGTTTATATCTATGTTGAGTTTTGGTTATTGGCTTGTTAATATGAGTGTGAAGTTTTATTATGAGGGTTTTAAGACTCGTAGTTATTGGTATTGGGTTGCTTATCCTTTAATGTTTATGTGTTTGATTTAAAGGGAATTAGTATATCTAGTACATCCGACTTGCATTCGGAAGGTTTTTATTCTCTATTTGTTTGTTGGTGTAGTATAATATAATACATCTGTTTTAAGCGCAGAAGCTTTATCTCCAACTGGGGCAATAGTGTAATTTAGCATATCTCATTTTCGCTGAGAGGGTAGGTTTGCCTTATTGTTGGCGTTCCCACATAAGTGGGTACAACTGAGTTTGATAATGGCTCGAGACGGGATAAAATGGTATTATGTAAGTTGCATTTACAGAGTGAACAATGAAATTCGATTCCGGCAATATATCGTTTGCTAAAAGGGTGTACCAGAAAGATCGGATAGACCCCCTAAACTTGTACTTTAAATGTGTTATTCCTGCGATTACATCTTGTATAAAATTCGTTTGATTGTATTTACAACTGTACAGTGCAATGTGGCAGTTCTTTTATAATTCTGACGTGGGAGATAAGATTGGAGAAAAGACCCGGATTAGTACCCGGTTATTCCAAATTAATAAGTTTTCAGGAGTAAAGTAATATTTAAACTGGAAGTATATTGGGAGTACCCTAAATTATCCTTGGAGCTTGAGTAGTAATCGAGATCCCTCGTTATCAGCTTAAACTATGGTCGCATGTATGTTCGTCAAAGGTGCTCGTTAAAGGTGTTGCCGCAAGAGATGGGTTTTCTAGTAGGACAGATAAATACCTGGTATATGTTTGAGTGTGTAATTTGAGCTACAGTGCTGGAGGGCGAGTTGGTTCGGATTATCCGGAGAGATTTGGATATGAAGATGTAAAGGACAGTAAAGCGCTGTTTAATGGGTGCTTGAAGAATACCTAGGGTAGGTACAAATCATCCATCAATTGCCCACAGGGGAGTAAGTTGTAGTAAAGTAGGTGTAGGGGAATCTGTACCTAGTAGGGGACTATATATGGTTTGGATTTGAAATCCGGATTAGGTTTAATTAACCATAGTCTTTTGTTTCTGGTTGGCGGAAGATCCTTTAGTATAGTTTAGTATGCTCGACTTCCAATCGAGAGGTTTTAAGGATTAATGGCTTTAGTTTAAGTAGAATATCTGGTTTTGGTCCAGAGGGTTTAAGCCATATACAATTATTCAGTGAATAGTTTAAGTTTAGAATATGGTATTTGGATTACCAAGGTTCAAATCACTGAATTCATCATTTTACTTTGTTAGATATTGCTTTATTTTTATTTATTATGCAGTTTATTTTTTGTATGAATTATAGAACTATTGGTTATGCTCAGGAGGCGTTTATAAAGTCTCTTAAGAATTTATTTGATTTTAATAAAAATATACCTAATAGTTATTGATTGACTACTTATTTATTTATTTTCTTGTTGGTTTTTACTTTAGGTGGTTTCTTACCTTATTCATTTCCATTTTTTAGTATGGCTGAGTTTACTTTGGTTTTTAGGTTAATAGCTTGAATGACTAGTTTTTTAACTTTTATTTCTAGTGAGCGTTTTTCTTTATATCTTTATAAAAAGGGTTATAATTGGTTTAAGGCATTTTTTTTAATTCCTATTGAGATTGTTAGTGAGTTTAGTCGTCCTCTTGCTTTGACTGTTCGTTTGACTGCTAATGTTTTAGTTGGTCATATGTTAATACAGTCTATGTATTATTTAGTTACTTTTGTCTCTCCTTTGTTTATTATTGGTTATGTGTTTTTGATTATGATGGAGTGTCTTGTATTAATTATTCAAAGTTATATTTTTGCTCGTTTAGTACAGTTTTATCTTAATGAGTAGTTTTTGACTGGTTAGCTTAAGTTTAAAGCACTAGACTTTTAATCTGGGTATGGCGTGACCACCGGTTAAATATGTTATGTTGAATATATATTGGGATTGCATCCCATTGGAGGAAAATTTACAATGATTTTGTATAATTGAAATATAGGGTAAGATGTCCATTTTGTGTTATTGTTACAAAATAACTTTTAATGGGTCATGGTGCTGAAATATCGTCCTATATTATATCAGTTTTTATTTTATATACTAGAAAATTGTAACTTTAGTTTTACCATGTGTCAGTGTCAAGGATTCGTAGTGTCTTTGATTTCTAGTGTTACAACTATACTGGGGTTTGGGTTTTATTTTTATTTATATTTTATAAAGCATTATAAAATAAATTATCTCTAAATTAGTAGATTTGTTAAAGTTAGTAGGTGTTTGAAATATAATAGGAGAACTCAGAAACGAGATCAAATGTTTATTAAAGACTTAGGGTAACAAGTATACCTGACTTCTGCCCGATGTACGTATGTATCAATGGCAGACTTAGCGTGAGGTCATTAAGGTAGCAAAATCATTTGTTTCTTTATTGGATTCCAGTATGAATGAAGGTTTGGTTAGTGTTCTTTCTTTTTTTTTATCGAATTTATTATCTATCTAAGAAATGATAGGTGCATTATTACAAAGATAAGTCTTCGGAAACTCTGTTGGTGTGTGTTCAATGAGTTTACATACTAAGTTAACTAGGGAAGTTAATTATATAATCATTTTTTTCCTGTTTACATAATAAAGAGTTACTTCGGAGTTAACAGAAATTCATACTTGATATAGTGACTTATATTAGGGTAAGTTTTACATCGATGTTGTATCTTCACATACTGAGAAAGAATAAGGCTTGGTAATTCAGACTGTTCTTCTGTGAGATAGTGAGACGTGATATTAGTTTAATTCGACGTAAGTCAGAATTGTTTATCTTGAGTATTGCTTATATATAGTATGTTTAGTACGAAAGGAATTACACTAAAGTGTTACACTATTTTATTAAGTTAAATTTGGCTGCTCTAGTTTATATTTAGAATATACTACTTGTAATAGTAAGGTTTATAGCAGCAAGGGGTTTAGTATATTTAGTACAATGGTCTGTAAAACTGGAAGTTAATGCCCTTGATATAAATAATGAGTGGTAACGAATTATTTGGATTTCTTAGCTTCTTAGTATATTTAGTATATCTGTTTGTGGCACAGGTGGTTGATGGAGCTTATTTTTATTTTACATTCTGTAATTTTTTTCTCTTTCTTTTTTGTTTGTTTGTTTTATTTTGTGAACTTGTTGTTGAGTTATAATTATTCTGGTCGTAATAAGGTTGGTGCTTATGAGTGTGGTTTTGCTACTGTTGGTAAGATTCAAAGTTCTTTTTCTATTCATTTTTTTGTTATTATGTTGTTATTTGTTTTGTTTGATTTGGAGGTTGTGATGTTTGTTGGTGTTTTAGTTACTGATGTTAATTCTTTGTCTACTTTTTTATTGCTGGTGGTTTTTATTGCTGGTGGTTTTTATATGGAGTGATGGTATGGTAAGTTGCGTTGAGTAGTTTAGTTTTGTTTTTACCCATTTAGTTTATATTTTAAAACATGGCTCTGAAGAAGCTAAGAATTTTTCATGGGTGGCGGGTTTAAGTTAAGTTTAAACTAGCGGTCTTCAAAACTGAAAATTTATACCCGTTGTTTTTAAGCTTTTGAAAAATTCTTTAATTAATCTTCCTGCTAGTAAGTCTCTTACTTTACATTGGAATTATGGTAGTATGCTTGGTATGATTTTGGTGATGCAGGTTTTTACTGGTTTTTGTTTGGCTATGTATTATGTGGCAGATGCTGGTTTAGCTTTTGATTCTGTTCAATATATTATGTACGAGGTTAATAATGGTTGATTTGTTCGTCTTATACATATAAATGGTGCTAGTTTGTTTTTTATTTTTTTATATCTTCATTTTTTTAAGGGTTTGTTTATGTTTAGTTATCGTTTGTCTATGGTTTGGGTTACTGGTTTATTAATGTTTTTGATGGTGATAGGTGTTTCTTTTATGGGTTATGTTTTGGTTTGGGCTCAAATGTCATTCTGGGCTGCTGTTGTTATTACTAGTTTATTAAGTGTTATTCCTTATTTTGGTAATTCTTTGGTGATGTGGGTTTGAAGTGGTTTTTCTGTTGGTAGGGCTACTTTAAAGTTTCTTTGTATTTTGCATTATTTATTACCTTGGGTTTTATTTTTGTTGATTATGGTTCATTTGATTATGTTGCATAATACTGGTAGTACTTCTAGTTTATATTGTCATGGTGATTATGATAAGATTAATTTTTATCCTTATTATTTTGTGAAGGATGGTTATAATGTTTTGGTTTTTATGGTTTTTATTGCCTTTGTTTTAATTTATCCTTATTTTTTTAGGGATCCTGAGATATTTATTCAGGCTGATCCTATAACTAGTCCTGTTCATATTGTACCTGAGTGGTACTTCTTGTTTGCTTATGCTATTTTGCGTGCTATTCCTAATAAGGTTTTGGGTGTGGTTATGTTGTTAGCTAGAATTTGTGTTTTTTTTGCTTTTGCTTTTATTAAAAACTATACTTCGCCTTTGGCAAATTTGAATAAATTTATGGTATTTAATTTTTTGTTTATTGGTGTTCTTTTGAGTTGATTAGGTCAATGTCCTGTAGAGACTCCTTATAATGTTTTAAGTGTTGTTTTTACTTGTATGTATTTTATTTGTATTTTTTTTATATTGTTGTATAATTGGTTAACTTATTATTTGTTTAAATAGGGTTTTAGTTTATTGAGAATATATCGTTTACACCGATGAGGTTAATAACCCTTTTTGTGGGCATTAAATAGATATTCCTATGTTCAGTTGCGGTCTGAAAAGATATATGCCTTTTGTTGTTGTATTTTTGATTTAGTTTATTGACGTTTTTGTTTAAGGGTAATCGTATGATTTATATTTTAATTGGTATTGAGTTTTTGGTGTTGAATATTTTTTTATTATTTAGTCAGTTGTTGAGTGCTATGGCGTTTTTTATTATGTTGTGTTTTAGTGTGGTTTCGAGTGTTTTAGGTTTGGTTTTATTGGTTGTACAAATTAAGTCTTTTGGTACTGATAATTGTATTTTCTATCCGGATTAGTAAAATATATTATATCGCCTTGATATGGTGAAGTTCCTTTGTAGGGATTCGGTAGTGGGTTTAGTATAATATAATATGTTAGGTTTAGGTCCTAAGGATTGAATGCCCATTTTGTTTAGAAATAGTTCAAAGTATTATAGTGGTATTTCTTATTGATTTGAGTCTTCTAATCATAAAGATATTGGTACTTTATATTTAATTTTTGGTATTTGATGTGGTATGGTTGGTTCTGCTTTGTCTATGTTAATTCGTATGGAGTTAAGTAAACCTGGATTTTTTATTGGTGATGGTCAGTTATATAATTCGGTTTTAACTGCTCATGCTATTTTGATGATTTTTTTTATAGTTATGCCTGCAATGATTGGTGGTTTTGGTAATTGAATGGTTCCTTTAATGTTAGGTGCTCCTGATATAAGTTTTCCTCGTTTAAATAATATTAGTTTTTGATTATTACCAAGTTCTTTGATTTTGTTATTAACTGCTTGTTTTGTTGATTCTGGTTGTGGTACTAGTTGGACTGTTTATCCTCCATTGTCTACTATAGGACATCCTGGGAGAAGTGTTGATTTAGCAATTTTTGCTTTACATTTAGCTGGTGTAAGTTCTATTTTAGGTGCTATTAATTTTATGTGTACCACTAAAAATCTTCGTAGTTCTTCAATTAGTTTAGAGCATATGAGTTTATTTGTTTGGACTGTGTTTGTTACAGTGTTTTTATTGGTACTTTCTTTACCTGTATTAGCAGGTGCTATTACTATGTTGTTGTTTGATCGTAATTTTAATACTTCTTTTTTTGATCCTAGTGCTGGTGGTAATCCTTTGATTTATCAGCATTTATTTTGGTTTTTTGGTCATCCTGAGGTTTATATTTTAATTCTTCCTGCTTTTGGTATTATTAGTCAAAGTACTCTTTATTTAACTGGTAAAAAGGAAGTATTTGGTACTCTGGGTATGATTTATGCGATTTTAAGTATTGGTTTAATTGGTTGTGTTGTTTGGGCTCATCATATATATACTGTTGGTATGGATATTGATTCTCGTGCTTATTTTACTGCTGCTACTATAATTATTGCTGTGCCTACTGGTGTAAAAGTGTTTAGTTGATTGGCTACTTTATTTGGTTCACGTTTGGTTTTTCAACCAGTGTTATTATGAGTAATTGGTTTTATTTTTTTGTTTACAATGGGTGGTATAACTGGTGTTATGCTTTCTAACAGTAGAATTGATATTGTTTTACATGATACTTATTATGTAGTTAGTCATTTTCATTATGTTTTGAGTCTTGGTGCTGTGTTTGCTTTATTTTGTGCTGCTTCTTTATGATGAAGTACAATTACTGGATTTGTTTATGATAAAATAATGATGTGCTGTGTGTTTTTTTTATTTTTTATTGGGGTGAATTTAACATTTTTCCCTTTACATTTTGCTGGTTTACATGGTTTTCCTCGTAAGTATGTTGATTATCCTGATGTGTTTGCTGTTTGAAATGTTATTAGTAGTTATGGAAGGATAATTAGTATGTTTGCTTTGTTTTTATTTATTTATGTCTTAATTGAAAGATTTATGTCTTATCGTCTAAGTTTAGTAGATTATTTTTATAATAATAGTCCTGAGCATATGTTATCAAATATTGTTTTTAGCCATTCTTATCAATCAAATATTTATTTTAGTGTAAAAGATTTGGGAATTAGTATAAGTATAGTATAGTTGACTGTTAATCAAGTGGTTATATTCCCAGGGGTTCTTAGTATATTTAGTACAGTTGATTGCAGATCAAATAGATAATGAACCTTATTCATCATAGTTTTTATTGGTTGGCTTTTAGGTTGTTTTTATGTTATACTAGTTATATTAATATAGATCCATTGAAATCGTGTTTGTTGTTGGTTTTAAGGATGGCTGTTATACTACCTGTTTTAGGTATTACTTCTCATGCTTGGTATGCTTATTTTGTTTGTATATTATTTTTGAGTGGTATTTTTGTTATTATGGTCTATTTTTCTAGTTTATGTAATTATTTACATGTGAGTCATAATATGGGTTTATTAGCTTTATTTTTATTATTGATTGGTTTGACTTTAGTTTATAATTATAACTGATGTTTAATGAGTTTAAGTTCATTTTATTATAGTGTTTATTTTAATTGGATGTTGTTTATTATTGTAGTAATATTAATTTTTATTAATATTGTTAATTTATTAATTACTGGTAAAGGAGCACTTCGTAAATTTTAGTGAGGTAGGATAAATTAGTCTAGTGGGTTCATACCCCATAGGTGGTCTTATGACCCCTCATTATAAGTGTGAGTGATAGTGAACACGTAGAATTTGGTTTTTTTTTTGAGATATGTTTTTTGGCTTAGCCATTTGTTTTTATCTCTTTGTTTAATTATTTTCAGGGTTTTTCTATGCCTATGGCAGGTAGTAAGTTTGCTGTTTATATGGATTGGTTTCATAATTTTAATTGTAGTCTGTTGTTAGGTGTTTTGACTTTTGTTGCTGGTATGATTTTATACTTATTTTTAAATAAGTATACTTATAAGAATCATAAAATTGAGTATCAATTTGGTGAGTTAATGTGTAGTATTATTCCTACCGTTATTTTGTTAATACAAATGATTCCTTCTTTGTCTATTCTTTATTATTATGGTTTGATGGCTACTGATAATTCTTTGACTGTGAAGGTTACTGGTCATCAATGGTATTGATCTTATGAATATGCTGATATTGAAGGTCTTGAGTTTGATTCTTATATGAAACCTCTTGATTCTTTAAGTTTGGGTGAGCCTCGTTTGTTAGAGGTAGATAATCGTTGTGTTGTTCCTGTTAATACGAATATTCGTTTTTGTGTTACTTCTGCTGATGTTATTCATTCTTGGGCTCTTCCTAGTCATGCTATTAAATTGGATGCTATAGCTGGTGTTCTTTCTACTGTGAATTATAATTTTCCTATGGTTGGTGTGTTTTATGGTCAGTGTAGCGAGATTTGTGGTGCTAATCATAGATTTATGCCTATTGCTTTAGAGGTTACTACTCCTGAGTTGTTTAAGGATTGGGTAATGGGTAATGTTATGTCTGAGTAGTTAGGGATATTATTTGGTTTTGAACCTTGGGTTTTTATCCTATTGTTTCATAATTTTCATATTTTGACTTTGTCTAGTTATCCCTTTTTAATGTCTATGTCTACTTTGGGTCTTACTACTTCTTTAGTGGTTTGGTTTAAGTTTGGTATTTATTTTGGGGTTTTGTTTTGTTTGTTTGTTTGTTTATATGTTGGTTTATTGTGGTCTAAGGATATTTGTATAGAGGGTATGAGTGGTTATCATAATGTGTTTGTTATGGATGGTTTTAAGTTTGGTTGTTTGTTATTTATTTTTAGTGAGTTTATGTTCTTTTTTGGTATTTTTTGGACTTTTTTTGATGCTGCTTTGGTTCCTGCTCATGAGTTGGGTTTAACTTGGTCTGCTATGGGTTTGAATATAGTTAATCCTTTTGGTCTTCCTTTATTTAATACTATTATTTTGTTAAGTAGTGGTGTTACTGTTACTTGGTCTCATTATTCCTTGTTGTGTAACAAGGATTGTAAACTTGGTTTGATTTTGACTATTTTATTAGCTATTTTGTTTACAGCTGTTCAGTTGTTTGAATATTATTCTGCTTCTATGTCAATTGCTGATGGTGTGGTTGGTAGAATTTTTTATTTTTCTACTGGTTTCCATGGTTTACATGTTTTTCTTGGTACTTTATATTTAGCTTTTAATTTATATCGTGTTTTAAGTTATCAGTTAAATTATAATCATCATTTATCTTATGAGTTTGCTATTTTATATTGGCATTTTGTTGATGTGGTTTGGTTGTTCTTGTTTGTGTTTGTTTATTGATGAGCTTATTAAAAGCTTTAGTATAATTTAGTATGTCCCGCTGTCAATGGGGAGGTAGTAAAAGCTTTAGTTGTTGAGTTTTTGTTATTGTCTTTGGCTTTTTTTCGAAATATGCATTTGTTTTTTTTGTTTTTGTTGTTGTTTTGTTTGAGTGCTATAAATGTTTTTAGTTGACATGGTTTGTTTTTTTTTATTGATTCTCAGGTATTTGTAGCTATAATGTTTATGTCTATGTTTATTCTTGGTTTGATTATGTTTACTGAGAAGAGTCGTGGTTTGTTGTATCTTTCTCAATCTTTAGTATTCATTAGTATTTTATTTTTTATTCCTGGGAATGTTTTAATGTTTTATTTATTGTTTGAGTTGTCTATGTTTCCTATTCTTATTATGATTTTGGGTTATGGTTATCAGATTGAAAAGCTTAATTCTTTTTATTATTTGTTATTTTATGCTTCTTTTTGTTCTTTTCCTTTCTTGTTTGTTTATTTAAATATGGATTTTAGTTTTATGTTGGTTTATTTTGATATGGTTTTGTCTTGGGAGGTTGTTTTTGTTCTTAGTTTGACTTTTTTAATAAAGTTTCCTGTGTTTTTTCTTCATCTTTGATTACCAAAGGCTCATGTAGAGGCTCCTACTACTGCTTCTATGTTATTAGCTGGTTTGTTGTTGAAGTTGGGTACTGTTGGTTTTATTCGTATTATAAAGTGTTTGTCTTATTGTCATTTGAATTTTTATTTTTTAGTTGCTTTTCTTGGGATGATTTTAGCTGCTTTTAGTTGTGTTTTTCAAAGGGATGTCAAGGCTATAGCTGCTTATTCTTCTATTACTCATATAAGGTTTTTATTGTGTACTTTATTGTTTATGAGTATGTCTGGTAAAACGTCGTCTATTTTGATGATGGTTGCTCATGGTTATACTTCTACTTTGATGTTTTATATGATTGGTGAGTTTTATTCTGTTTCTCATACTCGTATGGTTTATTATTTTAATAGTTTGATAAATTCTAGTTTATTTTTTTCTATTATGTTTGCTGTTTGTATATTGTCTAATTGTGGTACTCCTCCAAGATTATCATTTATTGCTGAATTTATATCGTTTAGTAATATGTATTGTTTATTTGGTGGGTTTTTTTTGGTGTTTTTTGTGTATTTTGTGGTTTCATTTTATTATTCTATTTATTTAGTTGTTAATTCGTTTATGGGAAAGTCTTATCATAATTTATCTTTTTGAAATGTTTATTGTTTGGTACCTATTTTATTAATGTGTTTTAATGTGTTTTGGTTTAATTTGATTTTTTAGTAAGTTTTTTTTTTGGTTTTACCAGGGGTTTATACTTACTTGTTTTATATGTGGTTTGTGTTAGTTTATTTATGGTTTGTTTGTTAAGCTTATTTTTGTTTTTACCTCAGATAAAGCTAGGGATTTATTTGTTGGATTGAAGTTTTTTTGGTTTGAAGTTGAATTTTAGATTTGGTAATTTGTTTTTTTCTGTTATTTTATTGTTGGTGAGGGTGAGTGTTTTATATTATTCTTTGTATTATATAAATGGTGAGGTTAATTTTTATTATTATATAATAGTTTTATTGATTTTTATTGGTAGTATGTTTGGTTTGATTTTTGCTAATTCGGCTTTTACTATAATGGTATGTTGGGATTTGTTAGGTGTTTCAAGGTTTTTTTTAGTGTTATTTTATAATAATTGGGACTCTTGTTCTGGTTCTATAAATACTGTGTTAACTAATCGTTTGGGTGATTATTTTATTTTTATGTTTTTTGCTTTATCTTTTTTTGGTGGTTATTATTTTTTTAGTTTTTCTTTGGTTAGTATGTATTTTGTATTGTTTTTACTTTTAGCTGCTTTTACTAAAAGTGCTCAATTTCCTTTTAGTGGTTGATTGCCTAAGGCAATGAGTGCCCCTACTCCTGTTAGTGCTTTAGTTCATAGTAGTACTTTAGTTACTGCTGGTTTAGTATTGTTAATAAATTTTAATTTAATTAATTTAACTGTTCCTGTTCAGAGTGTGTTGTGTTGGGTTGGTTTATTTACTATATTTTTTAGTTCTATTTCAGCTTTAGTTGAAGCTGATTTGAAGAAGGTTGTTGCTCTTAGTACTCTTTCTCAAATAGGTTTTAGTATGCTTACTCTTGGTTTAGGTTTAAATTATATTGCTTTAATTCATTTACTTAGTCATGCTTTATTTAAAAGCTGTTTATTTATGCAGGTTGGTTATATTATTCATTGTTCTTATGGTCAGCAAGATGGACGTAATTATAATGGTATAGGTTCGCTACCGTATTTTATTCAGTTGCAGCTGTTAGTGACTTTGTTTTGTTTGTGTGGTTTGTTTTTTACTAGTGGTTCTGTAAGGAAAGATTTGATTTTAGAAGGGTTTTTTATAAATTCTTATTCTGTGGTATTTGCTATAATGTTTTTTGTTTCAGTGTTTCTTACTTTTTGTTATAGTTATCGTCTGTGGTCAAGCTTGTTAAATACTTCGACTAATCCTATATTTCATTATAGTAATAGGATGATTATAAATTTTGTGAGTTTATTGTTGGTTTTGATGTCTATTTGTTTTATGTGGTGATTTAATATTAATATGCTTTGTATTCCTAGATTTTTTTTGTATATTGATCAATATGTTCCTATTGTTTATATATGTTTGTCTATTTTGTGTTTATTTTTAAGGTTTAAGTATATTAATAATGAATTAGTGTATAAATTTTTAGCTGACTATTCTCCTTTATTGGCTCAACGTATTTTACCTTATTTTAATTTTAAGGTAGTAGAAATGTTTTTAAATTCTACTATTCGTAATGCTTTTAGATGTTTATTTGTTTTAGGTGGTGGTAGTGCTAAGTATATAATTACTTATGTTAATTCAGTAGCGTTTATTGTATTTGTATTGTTTATTATAATTTTAGAAATTAGTTTGAGACAAAGATTTAATCTAAGTATGATTTCTGTTAATATGAGCGATAGTGAATATGATAGATTTTGATCTTCAGGGTGTACCCTGAAGGG
> Japan_Japanese_macaque_ OL672152
CATTTTTTTTGGAATTTTTTACCCTGTATTCTGTTTATATTGATTTGTTTATTTTTAATAATATTTTTTATTTTACAGGCTATTGCTTTTATTACTTTGTATGAACGTCATTTGTTGGGTGGTGCTCAAGGTCGTATGGGTCCTACTAAGGTTACTTTTATGGGTACTTTACAGGCTATGTTAGATGGTGTTAAGTTGCTTTCTAAGGAGCAGGTTATTCCTGTTAATGCTTCTCCTGTTTTGTTTTTATTAGTTCCTGGTGTTTCCTTTGGTGTTATATATTTGGAGTGGTTAACTTTACCTTTTGTTTATGAGTTTATATCATTTGAGTATTCTATGTTATTTTTTTTATGTTTAATTGGTTTTTCTGTTTATGGTAGACTTATGAGTGGTATTGTTTCTAAATCTAAGTATGCTATATTAGGTGCTATTCGTGCTAGTAGTCAGTCTATTTCTTTTGAAATTGCCTTTGCTTTGTTTATGTTGTGTGTAATAGTTCATCTTAATACTTTTAGTTTTTCTAGTTATTTTAGTTTTAGTATGGTTGTTCTTTTGTTACCATTTTTGATTATGGTTTTAGCTGAGTTAAATCGTGCTCCTTTTGATTTTGCTGAGGGTGAGAGTGAGTTGGTGAGTGGTTATAATATTGAGTATTCTAGTGTTGCTTTTGTTTTATTGTTTTTAAGTGAGTATGGTGCGTTGTTATTTTTTAGTGTTTTATTTGCACATTTATTTTGTGGTGGTTATTTAATTTTTAGTTATATTTTTTTTACAATTGTTATTTTTATTCGTGCTGCTTTTCCTCGTTATCGTTATGATAAAATGATGGAGTTTTTTTGATTTACTATGCTTCCAGTTGTTTTAGTGTTATTATTTTTTAATGTGATGGTTTTTTTTTCATAAAAAAGTGTTTTTACACATGGATTTTATAGATCTAATTGGATTTTTTATGGTATTATGTTTTCTATTGTATTTCCTATTAAAATAATTACTTTTGTTGTTTAATATATTATGAATATATGTGAGAAGATAAGATAATGTCTATAAATCTTATTTTGATTATTAGCATTGGCCACACTCATGGAGTCATGCATTCGAGCACGAATTGGGAGTGGCGTGGTATACATGACGTATAAGAGGGTGGCCAATGTATGTAGACATTGATGGATATATAGACAGGTCTTCTAAACTTGTTCAGAGCTAATAACTCATCCATTTTTGGTAAGATAGGTGTTATCTTGGGTTTTGACCCGGTTTTATTCTTATTAATTTATTTGAATGTTAATTTGTTTTTGTTGATTTTTTATTTTATTATAATTTTGATTGTTAATTTGGTTACTGCTAATGTTATTGTTTGGTGGGTAATGTTTTTGTTGATGACTCTTGGTTTTATTTGGTTTAATCATGATAATCAGTCTCGTTCTAGTATGGTTAGTTATTTTATTATTCAAGAGGTTTTGGGTTTTTGTTTTTTGTTAGTTAGTGTTAGTTGGGTTCAGTTTATTATTTTGTTGATAAAAGCTGGTGTTGCTCCTTTTCATTTTTGGGTTTTTAGTGTTACTAATAATATTTCTGGTCTTGGTGTTATGTGGTTTTTAACTTTTCAGAAGTTGCCTTTTATTCCTGTTATTCAGTATATGGTTAGTACTGATTTTTTGTATATTCTTTTGTTTGGTGTTGTTCTTTGTTATTTGCAATTGATTTTTGTGAAGGGTTATAAGAATATGTTGGTTCTTGGTTCTACTGAGTCTTTTAATTGGTTGATGTTGATTATAGCATTTAGTCTGTTTTCTGGTTTATTGTTGAGTTTGGTTTATGTTTTTTTTTTCTTTTTATTGTTGGATCATGGTAGTTCTAAGGGTTGGTTTGATTGTTTTAATTGGGAGACTGTTTTAGTGTTTTTAAATGTTCCTTTTAGTATGTCTTTTTTTATTAAATTTTTTTCTTTGATTTCTGTTTTTAATTTTACTAGCTTTTTTGTTTTGTTGGTTTTATTTGCTATGTTTATGTCTATGTTGAGTTTTGGTTATTGGCTTGTTAATATGAGTGTTAAGTTTTATTATGAGGGTTTTAAGACTCGTAGTTATTGGTATTGGGTTGCTTATCCTTTAATGTTTATGTGTTTGGTTTAAGGGAATTAGTATAGTTTAGTATATCCGACTTGCATTCGGAAGGTTTTTATTCTCTAGTTGGTGTAGTATAATATAATACATCTGTTTTAAGCGCAGAAGCTTTATCTCCAACTGAGGCAATAGTGTAATTTAGCATATCTCATTTTCGCTGAGAGGGTAGGTTTGCCTTATTGTTGGCGTTCCACAGAGTGGATACAACTGAGTTTGATAATGGCTCGAGACGGGATAAAATGGTATTATGTAAGTTGCATTTACGGAGTGAACAATGAAATTCGATTCCGGCAATATATCGTTTGCTAAAAGGGTGTACCAGAAAGATCGGATAGACCCCCTAAACTTGTACTTTAAATGTGTTATTCCTGCGATTACATCTTGTATAAAATTCGTTTGATTGTATTTACAACTGTACAGTGCAATGTGGCAGTTCTTTTATAATTCTGACGTGGGAGATAAGATTGGATAAAAGACCCGGATTAGTACCCGGTTATTCCAAATTAATAAGTTTTCAGGAGTAAAGTAATATTTAAACTGGAAGTATATTGGGAGTACCCTAAATTATCCTTGGAGCTTGAGTAGTAATCGAGATCCCTCGTTATCAGCTTAAACTATGGTCGCATGTATGTTCGTCAAAGGTGCTCGTTAAAGGTGTTGCCGCAAGAGATGGGTTTTCTAGTAGGACAGATAAATACCTGGTATATGTTTGAGTGTGTAATTTGGGCTACAATGCCGGAGGGCGAGTTGGTTCGGATTATCTGGAGAGATTTGGATATGAAGATGTAAAGGACAGTAAAGTGCTGTTTAATGGGTGCTTGAAGAATACCTAGGGTAGGTACAAATCATCCATCAATTGCCCACAGGGGAGTAAGTTGTAGTAAAGTAGGTGTAGGGGAATCTGTACCTAGTAGTGGATCATATATGGTTTGGATTTGAAATCCGGATTAGGTTTAATTAACCATGGTCTTTTGTTGTACGTTGGGTTTATTATTGTAATTTGAGTGGTTTTTGGTAACTTTTGATTTACCAAAAAGTTTTTTTTTTGTTAAAAATTTGTTGTTGGTGGGGGTTGGGGTTTTTTGTCGGAAGATCCTTTAGTATAATTAAGTATACTCGACTTCCAATCGAGGGGCGGTAAGGATTATTGTATGGCTTTAGTTTAAGTAGAACATCTGGTTTTGGTCCAGAGGGTTTAAGCCATACAGTGAATAGTTTAAGTTTAGAATATGGTATTTGGATTACCAAGGTGCAAATCACTGAATCCATCATTTTACTTGATTAGATATTGCTTTGTTTTTATTTATTATGCAGTTTATTTTTTGTATGAATTATAGAACTATTGGTTATGCTCAAGAGGCATTTATGAAGTCTTTAAAGAATTTGTTTGATTTTAATAAAAATATACCTAATAGTTATTGGTTGACTACTTATTTGTTTATTTTTTTATTAGTATTTACCTTAGGTGGTTTTTTACCTTATTCATTTCCATTTTTTAGAATGGCTGAGTTTACTTTGGTTTTTAGTTTAATGGCTTGAATGACTAGTTTTTTAACCTTTATCTCTAGTGAACGTTTTTCTTTGTATCTTTATAAGAAGGGTTATAATTGATTTAAGGCATTTTTTTTAATTCCTATTGAAATTGTTAGTGAGTTTAGTCGTCCTCTTGCTTTAACTGTTCGTTTGACTGCTAATGTTTTAGTTGGTCATATGTTAATACAATCTATGTATTATTTAGTTACTTTTGTTTCTCCTTTGTTTATTTTTGGTTATGTGTTTTTAATTATGATAGAGTGTCTTGTGTTATTAATTCAAAGTTATATTTTTGCTCGTTTGGTGCAATTCTATTTGAATGAGTAATTTGACTGGTTAGCTTAAGTTTAAAGCACTAGACTTTTAATCTGGGTATGGCGTGACCACCGGTTAAATTTTTAATGTTGTATATATATTGGGATTGCATCCCATTGGAGGAAAATTTACAATGTTTTTGTATAATTGAAATATAGGGTAAGATGTCCATTTTGTGTTATTGTTACAAAATAACTTTTAATGGGTCATGGTGCTGAAATATCGTCCTATATGATATCAGTTTTTATTTTATATACTAGAAAATTGTAACTTTAGTTTTACCATGTGTCAGTGTTGAGGATCCGTAGTGTCTTTGATTTCTAGTGTTACAACTATACTGGGAAATGGGTTTTATTTTTATTTTTATTTTATAAAGCATTATAAAATAAATTATCTCTAAATTAGTAGATTGGTAAAAGTTAGTAGGTGTTTATAATATAATAGGAGAACTCAGAAGCGAGATCAAATGTTTATTAAAGACTTAGGGTAACAAGTATACCTGACTTCTGCCCGATGTACGTATGTATCAATGGCAGACTTAGCGTGAGGTCATTAAGGTAGCAAAATCATTTGTTTCTTTATTGGATTCCAGTATGAATGAAGGTTTGGTTAGCGTTCTTTCTTTTTTTTTTTCGAATTTATTATCCATCTAAGAAATGATGGATGCATTACTACAAAGATAAGTCTTCGGAAACTCTGTTGGTGTATATTCAATGAGTTTATACACTAGGTTAACTAGGGAAGTTAATTATATAATCATCTTTTTCCTGTTTACATAATAAAGAGTTACTTCGGAGTTAACAGAAATTCATACTTGATATAGTGACTTATATTAGGGTAAGTTTTACATCGATGTTGTATCTCCACATACTGAGAAAGAATAAGGCTTGGTAATTCAGACTGTTCTTCTATGAGATAGTGGGACGTGATATTAGTTTAATTCGACGCAAGTCAGAATTGTTTATCTTGAGTATTGCTTATAGATAGTATGTTTAGTACGAAAGGAATTACACTAAAGTGTTACACTATTTTAATTTAGTTACCTTTTTTAGCTGCTCTAGTTTATATTTAGAATATGCTACTTGTAATAGTAAGGTTTATAGCAGTAAAGGGGCTTAGTATATTTAGTACGATGGTCTGTAAAACTGGAAGTTAATGCCCTTGATTGAATAATGAGTGATAACGAGTTATTTGGATTTTAAGCTTCTTAGTATATTTAGTATATCTGTTTGTGGCACAGATGGTTAATGGAGCTTATTTTTGTTTTACATTCTGTAATTTTTTTCTCTATTTTCTTTGTTTGTTTGTTCTATTTTGTTAATTTATTGTTGAGTTATAATTTTTCTGGTTGTAATAAGGTTGGTGCTTATGAGTGTGGATTTGCTACTGTTGGTAAGATTCAGAGTTCTTTTTCTATTCATTTTTTTGTTATTATGTTATTGTTTGTTTTGTTTGATTTGGAAGTTGTGATGTTTGTTGGTGTTTTGGCTACTGATGTTAATTCTCTTTCTACTTTTTTATTGCTGGTGGTTTTTATTGCTGGTGGTTTTTATATGGAGTGATGGTATGGTAAATTGCGTTGAGTAGTATAATTAGTTTACCCATTTAGTTTATGTTATAAAACATGGCTCTGAAGAAGCTAAGAATTTTCATGGGTATGCGGGTTTAAGTTAAGTTTAAACTAGCGGTCTTCAAAACTGAAAATTTATACCCGTTTTGTTTAAGCTTTTAAAGGATTCTTTGATTAATCTTCCTGCTAGGAAGTCTCTTACCTTACATTGAAATTATGGTAGTATGCTTGGTATGGTTTTAGTGATGCAGGTTTTTACTGGTTTTTGTTTGGCTATGTATTATGTAGCTGATTCTGGTTTGGCTTTTGATTCTGTTCAGTATATTATGTATGAGGTTAATAATGGTTGATTTGTTCGTCTTATGCATATGAATGGAGCTAGTTTATTTTTTATTTTTTTGTATCTTCATTTTTTTAAGGGTTTGTTTATGTCTAGTTATCGTTTATCTTGGGTTTGAGTTACTGGTTTATTTATGTTTTTAATGGTTATGGGTATTTCTTTTATGGGTTATGTTCTGGTTTGGGCTCAAATGTCGTTTTGAGCTGCTGTTGTTATTACTAGCTTGTTGAGTGTTATTCCTTATTTTGGAAATTCTTTGGTGATGTGAGTTTGAAGTGGTTTCTCTGTTGGTAGTGCTACTTTGAAGTTTCTTTGTATTTTGCATTATTTGTTACCTTGGGTTTTATTTTTATTGATTATGGCCCATTTAGTTATGTTGCATAGTACTGGTAGTACTTCTAGTTTATATTGTCATGGTGATTATGATAAGGTTAATTTTTATCCTTATTATTTTGTTAAGGATGGTTATAATATTATTGTTTTTATGGTTTTTATTATGTTTGTTTTAATTTATCCTTATTTCTTTAGGGATCCTGAGATGTTTATTCAGGCTGATCCTATGACTAGTCCTGTTCATATTGTGCCTGAGTGGTACTTCTTGTTTGCTTATGCTATTTTGCGTGCTATTCCTAATAAGGTTTTAGGTGTTGTTATGTTGTTGGCTAGAATTTGTATTTTCTTTGCTTTTGCTTTTATTAAGAATTATACTTCGGTGTTATCGAATTTAAATAAGTTTATGGTTTTTAACTTTTTATTTATTGGTATTCTTTTGAGTTGATTGGGTCAGTGTCCTGTAGAGACTCCTTATAATGTTTTGAGTGTTGTTTTTACTTGTATATATTTTGTATGTATTGGTATTATGTTGTTTTATAATTGGTTTACTTATTATTTGTTTAAATAGGTGGGGTTTTAGTTTATTTAGAATATATCGTTTACACCGATGAGGTTGATAACCCTTTTTTGGGCATTAAATAGATATTCCTATGTTCAGTTGCGGTCTGAAAAGATATATGCCTTTTGTTATTGTATTTTTGGTTTAGTTTATTGACTTTTTTGTTTAAAGGTAATCGTATGATTTATGTTTTAATTGGTATTGAGTTTTTGGTTTTGAATGTTTTTTTATTGTTTAGTCAATTGTTAAGTGCTATGGCATTTTTTATTTTATTATGTTTTAGTGTGGTTTCAAGTGTTTTAGGTTTGGTTTTGTTGGTTGTTCAGATTAAATTTTTTGGTACTGATAATTGTATTTTCTATCCGAATTAGTAAAATATATTATATCGCCTTGATATGGTGAAGTTCCTTTGTAGGGATTCGGTAATGGGTTTAGTATAATATAATATGTTAGGTTTAGGTCCTAGGGATTGATACCCATTTTGTTTGCTAGTAATTCTAAGTATTATAGTGGTATTTCTTATTGATTTGAGTCTTCTAATCATAAAGATATTGGTACTCTTTATTTAATTTTTGGTATTTGATGTGGAATGGTTGGTTCTGCTTTATCTATGTTAATTCGTATGGAGTTAAGTAAACCTGGTTTTTTTATTGGTGATGGTCAGTTATATAATTCTATTTTGACTGCTCATGCTATCTTGATGATTTTTTTTATGGTTATGCCTGCTATGATTGGTGGATTTGGTAATTGAATGGTTCCTTTGATGTTAGGTGCTCCTGATATGAGTTTTCCTCGTTTGAATAATATTAGTTTTTGATTATTACCTAGTTCTTTGGTATTATTATTGACTGCTTGTTTTGTTGATTCTGGTTGTGGTACTAGTTGGACTGTTTATCCTCCTTTGTCTACTTTAGGACATCCTGGAAGTAGTGTTGATTTGGCTATTTTTGCTTTACATTTGGCTGGTGTTAGTTCTATTTTAGGTGCTATCAATTTTATATGTACTACTAAGAATCTTCGTAGTTCTTCTATTAGTTTAGAGCATATGAGTTTATTTGTTTGAACGGTGTTTGTTACAGTTTTTTTATTGGTGCTTTCTTTACCTGTTTTAGCAGGTGCTATTACTATGTTATTGTTTGATCGTAATTTTAATACTTCTTTTTTTGATCCAAGTGCTGGTGGTAATCCTTTGATTTATCAGCATTTGTTTTGATTTTTTGGTCATCCTGAGGTTTATATTTTAATTCTTCCTGCTTTTGGAATTATTAGTCAAAGTACTCTTTATTTAACTGGTAAAAAGGAAGTTTTTGGTACTTTAGGTATGATTTATGCTATTTTAAGAATTGGTTTGATTGGTTGTGTTGTTTGGGCTCATCATATGTATACTGTTGGTATAGATATTGATTCTCGTGCTTATTTTACTGCTGCTACTATGATTATTGCTGTACCAACTGGTGTAAAGGTGTTTAGTTGATTGGCTACTTTGTTTGGTTCACGTTTAACTTTCCAACCAGTGTTGTTATGGGTTATTGGTTTTATTTTCTTATTTACTATGGGTGGTATGACTGGTGTTATACTTTCTAATAGTAGAATCGATATTGTTTTACATGATACTTATTATGTAGTGAGTCATTTCCATTATGTTTTAAGACTTGGTGCGGTGTTTGCTTTATTTTGTGCTGCTTCTTTATGATGAAGCACAATTACTGGGTTTGTTTATGATAAAATGATGATATGTTGTGTATTCTTTTTGTTTTTTATTGGGGTGAATTTAACATTCTTCCCATTGCATTTTGCGGGTTTACATGGTTTTCCTCGTAAGTATGTTGATTATCCTGATGTGTTTGCTGTTTGAAATGTTATTAGTAGTTATGGAAGGATAATTAGTATGTTTGCTTTGTTTTTATTTATTTATGTTTTAATTGAGAGATTTATATCTTATCGTTTAAGATTAGTGGATTATTTTTATAATAATAGTCCTGAGCATATGTTGTCTAATATTGTTTTTAGTCATTCTTATCAGTCTAATATTTATTTTAGTGTAAAAGATTATGGGAATTAGTATAAGTATAGTACAATTGACTGTTAATCAGGAAGTTATATTCCCAGGGGTTCTTAGTATATATAGTACAATTGATTGCAGATCAACTGGATAATGAACCTTATACATCATAGTTTTTATTGGTTAGCTTTTAGATTGTTTTTGTGTTATACTAGTTATATTAATATGGATCCATTGAAATCGTGTTTATTGTTAGTTTTAAGAATGATTGTTATAATGCCTGTTTTAAGTATTACTTCCCATGTTTGGTATGCTTATTTTGTTTGTATGTTATTTTTGAGTGGTATTTTTGTGATTATAGTTTATTTTTCTAGTTTATGTAATTACTTACATGTAAGTCATAATATGGGTTTATTGGCTTTGTTTTTATTATTTATTGGTTTAACGTTAATTTATAATTATAATTGATGTTTAATAAATTTAAGTACGTTTTATTATAGTGTTTATTTTAATTGAATGTTATTTATTATTGTTGTTATGTTAATTTTTATTAACATTATTAATTTATTAATTACTGGTAAAGGGGCACTTCGTAAATTTTAGTGAGATAGGATAAATTAGTCTAATGGGCTCATACCCTGTAGGTGGTCTACGACCTCTCATTATAATATGAGTGATAACGAATATGTTAGAATTTAGTTTTTTTTTTTTGAGATATTATTTTGGTTTGACCGATGGTGGATTTATCTCTTTGTTTAATTATTTTCAGGGTTTTTCTATGCCTATGGCTGGTAGAAAGTTTGCTGTTTATATGGATTGGTTTCATAACTTTAATTGTAGTTTGCTTTTAGGTGTTTTGACTTTTGTTGCTGGTATGATTTTGTATTTATTTTTAAATAAATATACTTATAAGAATCATAAGATTGAGTATCAATTTGGTGAGTTGATGTGTAGTGTTATTCCTACTATTGTTTTATTAATGCAGATAATTCCTTCTTTGTCTATTCTTTATTATTATGGTTTAATGGCTTCTGATAATTCTTTGACTATTAAGGTTACTGGTCATCAGTGGTATTGGTCTTATGAGTATGCTGATATTGATGGTCTTGAGTTTGATTCTTATATGAAACCTATTGATTCTTTGAAGTTAGGTGAGCCTCGTTTGTTAGAGGTAGATAATCGTTGTGTTGTTCCTGTGGATACTAATATTCGTTTTTGTGTTACTTCTGCTGATGTTATTCATTCTTGGGCTCTTCCTAGTCATGCTATTAAGTTAGATGCTATGGCTGGTGTTCTTTCTACTGTGAATTATAATTTTCCTATGGTTGGTGTTTTTTATGGTCAGTGTAGTGAGATTTGTGGTGCTAATCATAGGTTTATGCCTATTGCTTTAGAGGTTACTACTCCTGAGTTGTTTAAGGATTGAGTTATGGGTAATGTTATAGAGTAGTTTGGAGTATTATTTGGTTTTAAACCTGGGTTTTTACTCTGTTGTTTCATAATTTTCATATTTTAACTTTATCTAGTTATCCTTTTTTGATGTCTATGTCCGTTTTAGGTCTTACTACTTCTTTGGTAGTTTGGTTTAAGTTTGGTATTTATTTTGGGGTGTTATTTAGTATGTTTACTTGTTTTTTTATTGGTTTATTGTGAGCAAAGGATATTTGTATGGAGGGTTTGAGTGGTTATCATAATATGTTTGTGATAGATGGTTTTAAGTTTGGTTGCTTATTGTTTATTTTTAGTGAGTTTATGTTCTTTTTTGGTATTTTTTGAACTTTTTTTGATGCTGCTTTGGTGCCTGCTCATGATTTGGGTATGACTTGGTCTGCTATGGGTTTAAGTATGGTTAATCCTTTTGGGATTCCTTTGTTTAATACAATTATTTTATTAAGTAGTGGTGTTACTGTTACTTGGTCTCATTATTCTTTATTGTGTAATAAGGATTGTAGTCATGGTTTAATTTTAACTATTTTATTGGCTGTTTTATTTACAGTTGTTCAGTTGTTTGAGTATTATTCGGCTTCTATGTCTATTGCTGATGGTGTAGTTGGTAGGATTTTTTATTTTTCTACTGGTTTTCATGGTTTACATGTATTTCTTGGGACTTTATATTTGGCTTTTAATTTATATCGTGTGTTAAGTTATCAATTGAATTATAATCATCATTTGTCTTATGAGTTTGCTATTTTGTATTGGCATTTTGTTGATGTAGTTTGATTGTTTTTATTTGTGTTTGTTTATTGATGAGCTTATTAAAAGCTTTAGTATAATTTAGTATGTCCCGCTGTCAATGGGGAGGTAATAAAAGCTTTAGTTATTGAGTTTTTATTGTTATCTTTGACTTTTTTTCGTAATATACATTTATTTTTTTTGTTTTTATTATTGTTTTGTTTAAGTGCTATAAATGTTTTTAGTTGGCATGGTTTATTCTTTTTTATTGATTCTCAAGTGTTTGTGGCTATGATGTTTATGTCTATATTTATTCTTGGTTTGATTATATTTACTGAGAAGAGTCGTGGCTTGTTGTATCTTTCTCAATCCTTGGTTTTTATTAGTATTTTGTTTTTTATTCCTGGTAATGTTTTAATGTTTTATTTGTTATTTGAGTTGTCTATATTTCCTATTCTTATTATGATTTTAGGTTATGGTTATCAAATTGAGAAACTTAATTCTTTTTATTATTTGTTATTTTATGCTTCTTTATGTTCTTTTCCTTTTTTGTTTGTTTATTTAAATATGGATTTTAGTTTTATATTGGTTTATTTTGATATGGTGTTGTCTTGGGAAGTTGTTTTTATTCTTAGTTTGACTTTTCTAATGAAGTTTCCTGTGTTTTTTCTTCATCTTTGGTTGCCAAAGGCTCATGTAGAGGCTCCTACTACTGCTTCTATGTTGTTAGCTGGTTTGTTATTGAAGTTGGGTACTGTTGGTTTTATTCGTATTATGAAATGTTTGTCTTATTGTCATCTTAATTTTTATTTTTTGGTTGCTTTCTTGGGAATGGTTTTGGCTGCTTTTAGTTGTGTTTTTCAGAGTGATGTTAAGTCTATGGCTGCTTATTCTTCTATTACTCATATAAGGTTTTTATTGTGTACTTTGTTGTTTATGAGTATGTCTGGAAAGACATCTTCTATTTTGATAATGGTTGCTCATGGTTATACTTCTACTTTAATGTTTTATATTATTGGTGAGTTTTATTCTGTTGCTCGTACTCGTATGGTTTATTATTTTAATAGTTTAATGAATTCTAGTTTATTTTTTTCTATTATGTTTGCGGTTTGTATGTTGTCTAATTGTGGTACCCCTCCAAGTTTGTCATTTATTGCTGAGTTTATGTCATTTAGTAATATGTATTGTTTGTTTGGTGGTTTCTTTTTGGTGTTTTTTGTTTATTTTGTAGTTTCGTTTTATTATTCTATTTATTTAGTTGTGAATTCGTTTATAGGTAAGTCTTATTATGATTTGTCTGTTTGAAATATTTATTGTTTGTTTCCTGTTTTATTGATGTGTTTTAATGTGTTTTGATTTAGTTTAATTTTTTAGTAAGTTATTTTGGTTTTATCAGTGGTTTTAACTTACTTGTTTTGTATGTGGTTTGTGTTAGTTTATTTATAATTTTTTTGATGAGTTTGTTTTTGTTTATACCTAGTATAAAATTAGGGATTTATTTGTTGGATTGGAATTTTCTTGGATTAAAGTTAAATTTTAGATTTGGTAGTTTGTTTTTTTCTGTGATTTTATTAGTGGTAAGAGTAAGTGTATTATATTATTCGTTGTATTATATAAATGGTGAGATTAATTTTTATTATTATTTAATGGTTTTATTGATTTTTATTGGAAGTATGTTTGGTTTGATTTTTGCTAATTCAGCTTTTACTATGATGTTGTGTTGGGATTTGTTGGGTGTTTCTAGGTTTTTTTTGGTATTATTTTATAATAATTGGGATTCTTGTTCTGGTTCTATAAATACTGTATTAACTAATCGTTTAGGTGATTATTTTATTTTTATGTTTTTTGCTTTGTCTTTTTTTGGTGGTTATTATTTTTTTGGTTTTTCTTTGGTTAGTATGTATTTTGTATTATTTTTGCTTTTAGCTGCTTTTACTAAAAGTGCTCAATTTCCTTTTAGTGGTTGGTTACCTAAGGCAATAAGTGCTCCTACTCCTGTTAGTGCTTTGGTTCATAGTAGTACTTTGGTTACTGCTGGTTTAGTGTTGTTAATAAATTTTAATTTGATTAATTTAACTGTTCCTGTTCAAAGTATTTTATGTTGAATTGGTTTGTTTACTATGTTTTTTAGTTCTATTTCAGCTTTGGTTGAGGCTGATTTGAAGAAGGTAGTTGCTCTTAGTACTCTTTCTCAAATGGGTTTTAGTATGCTTACTCTTGGTTTAGGTTTAAATTATATTGCTTTAATTCATTTGCTTAGTCATGCTTTATTTAAAAGTTGTTTATTTATACAAGTTGGTTATATTATTCATTGTTCTTATGGTCAGCAGGATGGACGTAATTATAATGGTATGGGTTCATTGCCATATTTTATTCAGTTGCAGTTATTGGTGACTTTATTTTGTTTGTGTGGTTTATTTTTTACTAGTGGTTCTGTAAGTAAGGATTTAATTTTAGAAGGATTTTTTATAAATTCTTATTCTGTAGTGTTTGCTTTGATGTTTTTTGTTTCAGTGTTTTTAACTTTTTGTTATAGTTATCGTTTATGGTCAAGGTTGTTAAATACTTCAACTAATCCTATATTTTATTATAGTGATAGTGTTATTATGAATTTTGTTAGATTGGTTTTAGTTTTTATGTCTATTTGTTTTATGTGATGATTTAATATTAATATACTTTGTATTCCTAGTTTTTTTTTATATATTGATCAATATGTTCCTATTATTTATATTTGTTTATCTATTGTGTGTGTGTACGTGTGTTTTAAATATGTTAATAATGAATTATTATATAAGTTTTTAGCTGATTATTCTCCTTTATTAGCTCAACGTATTTTACCTTATTTTAATTTTAAGGTAGTAGAGATATTTTTAAATTCTGTTATTCGTAATGCTTTTAGATATTTATTTATTTTGGGTAGTGGTAGTGTTAAGTATATGACTACTTATGTTAATTCAGTGATATTTATTGTGTTTGTATTATTTGTTTTAATTTGAGAGATATGGTAGATGGGAAATCTAAGGAAAAATCTCTAATACGAGAGATATCGAGTATGATAGATATATCTTCAGGGTGTATCCTGAAGGAGTC
> Japan(zoo)_red-shanked_douclangur_ OL692833
TCTTTTAAAGAGTTTTTTTACCTTGTATGTTTTTTATATGGGTTTGTCTTTTTTTAATGATGTTTTTTATTTTACAGGCTATTGCTTTTATTACCTTGTATGAGCGTCATTTGTTAGGTGGTTCTCAGGGTCGTATAGGTCCTTCTAAGGTTACTTTTATAGGTACTTTGCAGGCTATATTAGATGGTGTTAAGTTGCTTTCAAAGGAGCAGATTATTCCTGTTAATGCTTCTCCTGTTTTATTTTTATTGGTTCCTGGTGTTTCTTTTGGGGTTATGTATTTGGAGTGATTAACTTTACCTTTTGTTTATGAATTTATGTCATTTGAGTATTCTATGTTATTTTTTTTATGTTTGATTGGTTTTTCTGTTTATGGTAGGCTTATAAGTGGTATTGTTTCTAAGTCTAAGTATGCTATGTTAGGTGCTATTCGTGCAAGTAGTCAGTCTATTTCTTTTGAAATTGCTTTTGCTTTATTTATGTTGTGTGTTATGGTTCATCTTAATACTTTTAGTTTTTCTAGTTATTTTAGTTTTAGTATGATTATTTTATTATTACCGTTTTTAATTATGGTCTTAGCTGAGTTGAATCGTGCTCCTTTTGATTTTGCTGAGGGTGAGAGTGAGTTAGTAAGTGGTTATAATATTGAATATTCTAGTGTAGCTTTTGTTTTATTGTTTTTAAGTGAGTATGGTGCACTATTGTTTTTTAGTGTTTTATTTGCACATTTATTTTGTGGTGGTTATTTAATTTTTAGTTATATTTTTTTTACAGTTGTTATTTTTATTCGTGCTGCTTTTCCTCGTTATCGTTATGATAAAATGATGGAGTTTTTTTGATTTACTATGCTTCCAGTTGTTTTAGTGTTATTATTTTTTAATGTTATGGTTTTTTATTCATAAAAAAGTGTTTTATACACGTAGATTTTTTTATCTAATTGGATTTTTTATGGTTTTTTGTTTTTAATTAGATTGTCTATCTAAAAAATTACTTTTGTTGTTTAAATATATTATGAATATATTTAATGAGAAGAAAAGATAATGTCTATAAATCTTTTCTTGATTTTTATTATTGTCCACACTCATGGAGTCATGCATTCGAGCGCGAATTGGGAGCGGCGTGGTATACATGCCGTATAAGAGGGTGGACAATATATGTGGTTATATTGATGGATATATAGGCAGGTCTTCTAAACTTGTTCAGAGCTAATAACTCGTCCATTTTTTAGTAAGATAGGATAAATTAGTCTAACGGGCTCATACCCTGGTGGTGGTCTTAGTACCTCTTACTGGTTTATTTTAATATAAATTTGTTTTTGTTGGTTGCTTATTTTTTAATAATTTTGGTTGTAAATTTGGTTACTGCTAATGTTATTGTTTGGTGGGTAATGTTTTTGTTGATAACTCTTGGTTTTATTTGATTTAATCATGATAATCAATCTCGTTCTAGTATGATTAGTTATTTTATTATTCAGGAAGTTTTAGGTTTTTGTTTTTTATTGGTTAGTGTTAGTTGGATTCAGTTTGTTATTTTGTTGATAAAGGCTGGTGTTGCTCCTTTTCATTTTTGAGTTTTTAGTGTTACTAATAATATTTCTGGTCTTGGGGTTATGTGATTTTTGACGTTTCAAAAGTTGCCTTTTATTCCTGTTATTCAATATATAATTAGTTCTGATTTTTTGTTTATTCTCTTGTTTGGTGTTGTTCTTTGTTATTTTCAGTTGGTTTTTGTAAAGGGTTATAAGAATATATTGGTTCTTGGTTCTACTGAGTCTTTTAATTGATTGATGTTGATTATGGCTTTTAGTTTATTTTCTGGTTTGTTGTTGAGTTTGGTTTATGTTTTTTTCTTTTTTTTGTTGTTAGATCATGGTAGTTCTAAGGGTTGGTTTGATTATTTTAATTGGGAGACTGTTTTGGTTTTTTTAAATGTTCCTTTTAGTATGTCTTTTTTTATTAAGTTTTTTTCTTTAATTTCTATTTTTAATTATACTAGTTTTTTTGTTTTGTTGGTTTTGTTTACTATGTTTATGTCTATGTTGAGTTTTGGTTATTGACTTGTAAATATAAGTGTTAAGTTTTATTATGATGGTTTTAAAACTCGTAGTTATTGATATTGGGTTGCTTATCCTTTAATATTTATGTGTTTAGTTTAGGGAATTAGTATAATTTTGTATGTCCGACTTGCATTCGGAGGGTTTATATTCTCTATTGTTGGTGTAGTATAATATAATACATCTGTTTTAAGCGCAGAAGCTTTATCTCCAACTTGTTTTTGAGGCAATAGTGTAATTTAGCACATCTCATTTTCGCTGAGAAGGTTAATTTGCCTTATTGTTGGCGTCTCACAGAGTGGGTACAACTGAGTTTGATAATGGCTCTAAACGGGATAAAATGGTATTATGTAAGTTGCATTTACAGAGTGAACAATGAAATTCGATTCCGGCAATATATCGTTTGCTAAAAGGGTGTACCAGAAAGATCGGATAGACCCCCTAAACTTGTACTTTAAATGTGTTATTCCTGCGATTACATCTTGTATAAAATTCGTTTGATTGTATTTACAACTGTACAGTGCAATGTGGCAGTTCTTTTATAATTCTGACGTGGGAGATAAGATTGGATAAAAGACCCGGATTAGTACCCGGTTATTCCAAATTAATAAGGTTTCAGGAGTAAAGTAATATTTAAACTGGAAGTATATTGGGAGTACCCTAAATTATCCTTGGAGCTTGAGTAGTAATCGAGATCCCTCGTTATCAGCTTAAACTATGGTCGCATGTATGTTCGTCAAAGGTGCTCGTTAAAGGTGTTGCCGCAAGAGATGGGTTTTCTAGTAGGACAGATAAATACCTGGTAAATGTTTAAGTGTGTAATTTGAGCTACAGTGCTGAAGGGCGATTTGGTTCGGATTATCTGGGGAGATTTGGGTATGAAGATGTAAAGGACAGTAAAGTGCTATTTAATGGGTGCTTGAAGAATACCTAGGGTAGGTACAAATCATCCATCAATTGCCCACAGGGGAGTAAGTTGTAGTAAAGTAGGTGTAGGGGAATCTGTACCTAGTAGGGGATCATATATGGTTTGGATTTGAAATCCGGATTAGGTTTAATTAACCATGGTCTTTTGTTAAATGATCCTTTAGTATAGTTTAGTATGCTCGACTTCCAATCGAGAGGTTTTAAGGATTAATGGCTTTAGTTTAAGTAGAATGTCTGGTTTTGGTCCAGAAGGTTAAAGCCATGCTTCAGTGAATAGTTTAAGTTAAAATATGGTATTTGGATTACCAAGATTCAAATCACTGAATTCATCATTTTACTTTATTAGATATTGCTTTATTTTTGTTTATTATGCAGTTTATTTTTTGTATAAATTATAGAACTATTGGTTATGCTCAGGAGGCTTTTATAAATTCTTTAAAGAATTTATTTGATTTTAATAAAAATATACCTAATAGTTATTGGTTGACTACTTATTTGTTTATTTTTTTATTAGTTTTTACTTTAGGTGGTTTTTTACCTTATTCTTTTCCATTTTTTAGAATGGCTGAGTTTACTTTAGTCTTTAGGTTGTTAGCTTGAATGACTAGGTTTTTGACTTTTATTTCTAGGGAGCGTTTTTCTTTATATCTTTATAAGAAGGGTTATAATTGGTTTAAAGCGTTTTTTTTAATTCCTATTGAGATTGTGAGTGAGTTTAGTCGTCCTCTTGCTTTAACTGTTCGTTTGACTGCTAATGTTTTAGTTGGTCATATGTTGATACAGTCTATGTATTATTTAGTTACTTTTGTTTCTCCTTTGTTTATTGTTGGTTATGTGTTTTTGATTATGATGGAGTGTGTTGTGTTAATTATTCAAAGTTATATTTTTGCTCGTTTGGTGCAATTTTATTTAAATGAATAATTTTTTGACTGGTTAGCTTAAGTTAAAGCACTAGACTTTTAATCTGGGTATGGCGTGACCACCGGTTAAATTTGTATGTTATATATATATTGGGATTGCATCCCATTGAAGGAAAATTTACAATGATTTTGTACAATTGAAATATAGGGTAAGATGTCCATTTTGTGTTATTGTTACAAAATAACTTTTAATGGGTCATGGTGCTGAAATATCGTCCTATATGATATCAGTTTTTATTTTATATACTAGAAAATTGTAACTTTAGTTTTACCATGTGTCAGTGTCAAGGATCCGTAGTGTCTTTGATTTCTAGTGTTACAACTATACTGGGAATTGGGTTTTATTTATATTTTTATTCTATAAAGCATTATAGAATAAATTATCTTCAAATTAGTAGATTTGTTAAATTTAGTAGGTGTTTATAATATAATAGGAGAACTCAGAAGCGAGATCAAATGTTTATTAAAGACTTAGGGTAACAAGTATACCTGACTTCTGCCCGATGTACGTATGTATCAATGGCAGACTTAGCGTGAGGTCATTAAGGTAGCAAAATCATTTGTTTCTTTATTGGATTCCAGTATGAATGAAGGTTTGGTTAGCGTTCTTTCTTTTTTTTTTTCGAATTTATTATCTATCTAAGAAATGATAGGTGCATTACTACAAAGATAAGTCTTCGGAAACTCTGTTGGTGTATATCCAATGAGTTTATACACTAGGTTAACTAGGGAAGTTAATTATATAATCATCTTTTTCCTGTTTACATAATAAAGAGTTACTTCGGAGTTAACAGAAATTCATACTTGATATAGTGACTTATATTAGGGTAAGTTTTACATCGATGTTGTATCTCCACATACTGAGAAAGAATAAGGCTTGGTAATCCAGACTGTTCTTCTATGAGATAGTGGGACGTGATATTAGTTTAATTCGACGCAAGTCAGAATTGTTTATCTTGAGTATTGCTTATATATAGTATGTTTAGTACGAAAGGAATTACACTAAAGTGATTCACTATTTTAATTTAGCTGCTTTAGTTTATATTTAGAATATACTACTTGTAATAGTGAGGTTGAAGCAGTAAGGGGCTTAGTATAATTTTAGTACAACGGTCTGTAAAACTGGAAGTTTTAGTCCTTGAAATAATAAGTTAGCTTCTTAGTATAATTTTAGTATTTCTGTTTGTGGCACAGATGGTTGATGAAGCTTATTTTTATTTTACATTCTGTAATTTTTTTTTCTATTTTATTTGTTTGCTTGTTTTATTTGGTTAATTTATTATTAAGTTATTCTTATTCTAGTCGTAATAAGGTTGGTTCTTATGAGTGTGGTTTTGCTACTGTTGGTAAGATTCAAAGTTCTTTTTCTGTTCATTTTTTTGTTATTATGTTGATGTTTGTTTTGTTTGATTTAGAGGTTGTTATGTTTGTTGGTGTTTTGGTAACTGATGTTAATTCTTTGTCTACTTTTTTATTGTTAGTTTTATTTATTGTTGCTGGTTTTTATATGGAGTGATGGTATGGTAAGTTGCGTTGAGTTGTTTAGGTTTTACCCATTTAGTTTATATTTTAAAACATGGCTCTGAAGAAGCTAAGAATTTTCATGGGTGGCGGGTTTAAGTTAATTTTAAACTAGCGGTCTTCAAAACTGAAAATTTATACCCGTTGTTTTTAAGCTTTTGAAAAATTCTTTAATTAATCTTCCTGCTAGGAAGTCTCTTACTTTGCATTGAAATTATGGTAGTATGCTTGGTATAGTTTTGGTTATGCAGGTTTTTACTGGTTTTTGTTTGGCTATGTATTATGTTGCTGATTCTAGGTTGGCTTTTGATTCTGTTCAGTATATTATGTATGAGGTAAATAATGGTTGATTTATTCGTCTTATGCATATGAATGGTGCTAGTTTATTTTTTATTTTTTTATATCTTCATTTTTTTAAGGGTTTGTTTATGTCTAGTTATCGTTTATCTTGAGTTTGATTTACTGGTTTATTTATGTTTTTAATGGTTATGGGTATTTCTTTTATAGGTTATGTTTTAGTTTGGGCTCAGATGTCATTTTGAGCTGCTGTTGTGATTACTAGTCTTTTAAGTGTTATTCCTTATTTTGGTAATTCTTTAGTTATGTGGGTTTGGGGTGGTTTTTCTGTTGGTAGTTCTACTTTAAAGTTTCTTTGTATTTTGCATTATTTATTACCTTGGGTTTTATTTTTATTAATTATAGCTCATTTAATTATGTTACATAAGACTGGTAGTACTTCGAGTTTATATTGTCATGGGGATTATGATAAGATTAGGTTTTATCCTTATTATTTTGTAAAGGATGGTTATAATGTTCTTGTTTTTATGGTTTTTATTACATTTATTTTGGTTTATCCTTATTTTTTTAGTGATCCTGAGATGTTTATTCAAGCTGATCCTATAACTAGTCCTGTTCATATTGTTCCGGAGTGGTATTTTTTATTTGCTTATGCTATTTTGCGTGCTATTCCTAATAAGGTTTTAGGTGTTGTAATGTTGTTATCTAGTATTTGTGTATTTTTTGCTTTTGCATTTATTAAGAATTATACTTCGGTTTTAGCTAATTTAAATAAGTTTATGGTTTTTAATTTTTTATTTATTGGTATTATTTTAAGTTGATTAGGTCAGTGTCCTGTTGAGACTCCTTATAATGTTTTAAGAGTTATTTTTACTTGTATGTATTTTATTTGTGTTTTTATTATGTTGTTATATAATTGGTTAACTTATTATTTATTTAAATAGTTTGTTGGGGTTTTAGTTTATTTAGAATATATCGTTTACACCGATGAGGTTTATAACCCTTTTGTTTTAAGGGCATTAAATAGATATTCCTATGTTCAGTTGCGGTCTGAAAAGATATATGCCTTTTGTTGCTGTATTTTTGGTTTAGTTTGTTAACTTTTTTGTTTAAGGGTAATCGTATAATTTATATTTTAATTGGTATTGAGTTTTTGGTTTTGAATGTGTTTTTATTTTTTAGTCAGTTGTTAAGTGCTATAGCATTTTTTGTTTTGTTGTGTTTTAGTGTGGTTTCTAGTGTTTTAGGTTTGGTTTTATTGGTTGTTCAAATTAAGTCTTTTGGTACTGATAATTGTATTTTTTTCCGAATTAGTAAAATTTATTATGTTGCTTTGATATGGCAGAGTTCCTTTTAAAGGATTCGGTAATGGGTTTAGTATAATATAATATATTAGGTTTAGGTCCTAGAGATTGATTACCCATTTTGTTAAGTAAAAATTATAAGTATTATAGTGGTATTTCTTATTGGTTTGAGTCTTCTAATCATAAAGATATTGGTACTTTATATTTGATTTTTGGTATTTGGTGTGGTATAGTTGGTTCTGCTTTGTCTATGTTGATTCGTATAGAGTTAAGTAAACCTGGTTTTTTTATTGGTGATGGTCAGTTGTATAATTCTATTTTAACTGCTCATGCTATTTTAATGATTTTTTTTATGGTTATGCCTGCAATAATTGGTGGTTTTGGTAATTGAATGGTTCCTTTAATGTTAGGTGCCCCTGATATAAGTTTTCCTCGTTTAAATAACATTAGTTTTTGATTATTACCAAGTTCTTTGGTTTTATTGTTAACTGCTTGTTTTGTTGATTCTGGTTGTGGTACTAGTTGAACTGTTTATCCTCCTTTGTCTACTTTAGGTCATCCTGGAAGAAGTGTTGATTTGGCTATTTTTGCTTTGCATTTAGCTGGTGTAAGTTCTATTCTAGGTGCTATTAATTTTATGTGTACTACAAAGAATCTTCGTAGTTCTTCAATTAGTTTAGAACATATGAGTTTGTTTGTTTGAACGGTGTTTGTTACAGTATTTTTGTTAGTTCTTTCTCTGCCTGTTTTAGCTGGTGCTATTACTATGTTGTTGTTTGATCGTAATTTTAATACTTCTTTCTTTGATCCAAGTGCTGGTGGTAATCCTTTGATTTATCAACATTTGTTTTGGTTTTTTGGTCATCCTGAGGTTTATATTTTAATTCTTCCTGCTTTTGGTATTATTAGTCAAAGTACTCTTTATTTAACTGGTAAAAAGGAGGTATTTGGTACTTTGGGTATGATTTATGCTATTTTGAGAATTGGTTTAATTGGTTGTGTTGTTTGGGCTCATCATATGTATACTGTTGGTATAGATATTGACTCTCGTGCTTATTTTACTGCTGCAACTATGATTATTGCTGTGCCTACAGGTGTAAAAGTATTTAGTTGATTAGCTACTTTATTTGGTTCTCGTTTAACTTTCCAACCGGTAATGTTGTGGGTAATTGGGTTTATTTTTTTATTTACTATGGGTGGTATAACTGGTGTTATGCTTTCTAATAGTAGAATTGATATTGTTTTACATGATACTTATTATGTAGTGAGTCATTTCCATTATGTTTTAAGGCTTGGTGCGGTATTTGCTTTGTTTTGTGCTGCTTCGTTGTGATGAAGTACAATTACTGGTTTTGTCTATGATAAGATAATAATGTGTTGTGTGTTCTTTTTATTTTTTATTGGGGTAAATTTAACATTCTTTCCGTTGCATTTTGCAGGTTTACATGGTTTCCCTCGTAAGTATGTTGATTATCCTGATGTTTTTGCTGTTTGAAATGTTATTAGTAGTTATGGAAGTATAATTAGTATGTTTGCTTTATTTTTATTTATTTATGTTTTAATTGAGAGGTTTATGTCTTATCGTTTAAGTTTAGTTGATTATTTTTATAATAATAGTCCTGAGCATATGTTATCAAATATTGTTTTTAGTCATTCTTATCAGTCTAATATTTATTTTAGTGTAAAAAATTATGGGAATTAGTATAAGTATAGTATAATTGACTGTTAATCAAAAGGTTTTATTCCCAGGGGTTTTTAGTATATTTAGTACAATTGATTGCAGATCAAGTAGATATGAACCTTATTCATCATAGTTTTTATTGATTGGCTTTTAGGTTATTTTTGTGTTATACTAGTTATATTAATATAGATCCTTTGAAGTCATGTTTATTATTGGTATTAAGGATAGTTGTTATATTACCTGTATTAGGTATTACTTCTCATGCTTGATATGCATATTTTGTTTGTATGTTATTTTTAAGTGGTATTTTTGTTATCATAGTTTATTTTTCAAGGTTATGTAATTATTTACATGTAAGTCATAATATGGGTTTGTTAGCTTTAGCTTTATTATTAATTGGTTTAACTGTAATTTATAATTATAATTGATGTTTAATGAATTTAAGTACGTTCTATTATAGTGTTTATTTTAATTGAATATTGTTTATTATTGTGGTTATGTTAATTTTTATAAATATTATTAGCTTATTAATTACTGGTAAGGGAGCGCTTCGTAAATTTTAGTGAGGTAGGATAATTTAGTCTAGTGGGTTCATACCCCATAGGTGGTCTTTGACCCCTCATTATATAATATTCATGAAAATGAATATGTTAGATTTTGGTTTTTTTGAGATATTATTATTTTGGTTTTACCATTCTTTTTTATCTCTTTGTTTAATTATTTTCAGGGTTTTTCTATACCAATAGCTGGTAGTAAGTTTGCTGTTTATATGGATTGATTCCATAATTTTAGTTGTAGTTTATTATTAGGTGTTTTGACTTTTGTTGCTGGTATGATTTTGTATTTATTTTTAAATAAATATACTTATAAAAATCATAAAATTGAGTATCAATTTGGTGAGTTAATGTGTAGTGTTATTCCTACTGTTATTTTGTTGATGCAGATGATTCCTTCTTTATCTATTCTTTATTATTATGGTTTAATAGCTACTGATAATTCTTTAACTATTAAGGTTACTGGTCATCAGTGATATTGGTCTTATGAGTATGCTGATATTGAGGGTCTTGAATTTGATTCTTATATGAAGCCTCTTGATTCTTTAGAGTTAGGTGAGCCTCGTTTGTTAGAAGTAGATAATCGTTGTGTTGTTCCTGTTAATACTAATATTCGTTTTTGTGTTACTTCTGCTGATGTTATTCATTCTTGGGCTCTTCCAAGGCATGCTATTAAGTTAGATGCTATGGCTGGTGTTCTTTCTACTGTGAATTATAATTTTCCTATTGTTGGTGTGTTTTATGGTCAGTGTAGAGAAATTTGTGGTGCAAATCACAGATTTATGCCTATTGCTTTAGAAGTTACTACTCCTGAATTGTTTAAGGATTGAGTAATGGGTAATGTTATAGAATAATTTTAAGGAGTATTAATTTGGTGTTTACCTGGTTTTATTACTCTTTTGTTTCATAATTTTCATATTTTAACTTTGTCTAGTTATCCTTTCTTAATGTCTATATCTGCTTTGGGTCTTACTACTTCTTTAGTGGTTTGGTTTGCTTATGGTATTTATTATGGTGTTTTTTTTAGTTTGTTTGTTTGTCTTTATATTGGTTTATTATGAGCTAAAGATATTTGTATAGAGGGTTTAAGTGGTTATCATAATATGTTTGTTATGGATGGTTTTAAGTTTGGTTGTTTATTATTTATTTTTAGTGAATTTATGTTCTTTTTTGGTATTTTTTGGACTTTTTTTGATGCTGCTTTGGTACCTGCTCATGAGTTGGGTTTATCTTGGTCTGCTGTGGGTTTAAGTATGGTTAATCCTTTTGGACTTCCTTTGTTTAATACGATTATTTTATTAAGTAGTGGTGTTACTGTTACTTGATCTCATTATTCTTTATTGTGTAATAAGGATTGTAAGCCTGGGTTAATTTTGACTATTTTATTGGCTATTTTGTTTACTGCTGTTCAGTTGTTTGAGTATTATTCTGCTTCAATATCTATTGCTGATGGTATTGTTGGTAGAATTTTTTATTTTTCTACTGGTTTTCATGGTTTACATGTTTTTCTTGGTACTTTATATTTAGCTTTTAATTTATATCGTGTAATTAGTTATCAGTTGAATTATAATCATCATTTATCTTATGAGTTTGCTATTTTATATTGGCATTTTGTTGATGTGGTTTGATTGTTTTTATTTGTGTTTGTTTATTGATGAGCTTATTAAAAAGCTTTAGTATAATTTAGTATATCCCGCTGTCAATGGGAAGGTAGTAAAAGCTTTGATTGTTGAGTTTTTGTTGTTATCTTTGACTTTTTTTCGAAATATGCATTTATTTTTTTTGTTTTTGTTATTGTTTTGTTTAAGTGCTATGAATGTTTATAGTTGACATGGTTTGTTTTTTTTTATTGATTCTCAAGTGTTTGTTGCTATAATGTTTATGTCAATGTTTATTCTTGGTTTGATTATGTTTACTGAAAAAAGCCGTGGTTTATTATATCTTTCTCAAGCTTTAGTGTTTATTAGTGTTTTGTTTTTTATTCCTGGTAATGTTTTAATGTTTTATTTGCTATTTGAGTTGTCTATATTTCCTATTCTTATTATGATTTTAGGTTATGGTTATCAAATTGAGAAACTTAATTCTTTTTATTATTTGTTATTTTATGCTTCTTTGTGTTCTTTTCCTTTTTTGTTTGTTTATTTAAATATGGATTTTAGTTTTATATTGGTTTATTTTGATATGGTTTTATCTTGGGAGGTTGTTTTTATTCTTAGTTTAACTTTCTTAATGAAGTTTCCTGTTTTTTTTCTTCATCTTTGATTACCAAAAGCTCATGTAGAGGCTCCTACTACTGCTTCTATATTGTTAGCTGGTTTGTTGCTTAAATTGGGTACTGTTGGTTTTATTCGTATTATGAAGTGTTTATCGTTTTGTCATTTGAATTTTTATTTTTTAGTTGCTTTTTTGGGTATAATTTTAGCTGCTTTTAGGTGTGTTTTTCAGAGTGATGTTAAGGCTATAGCTGCTTATTCTTCTATTACTCATATAAGGTTTTTATTGTGTACTTTGTTGTTTATGAGTATGTCTGGAAAAACTTCATCTATTTTAATAATAGTTGCTCATGGTTATACTTCTACTTTAATGTTTTATATGATTGGTGAGTTTTATTCTGTTGCTCGTACTCGTATGGTTTATTATTTTAATAGTTTAATAAATTCTAGTTTATTTTTTTCTATTATGTTTGCTGTTTGTATATTATCTAATTGTGGAACTCCTCCAAGTTTATCATTTATTGCTGAGTTTATGTCGTTTAGAAATATGTATTGTTTATTTGGTGGTTTTTTCTTAGTATTTTTTGTGTACTTTGTTGTTTCTTTTTATTATTCTGTTTATTTAATTGTAAATTCTTTTATGGGTAAGTCTTATCATGACTTTTCTGTTTGAAATGTTTATTGTTTAGTTCCTATTTTATTAATGTGTTTTAATGTATTTTGATTTGGTTTGATTTTTTAGGTAAGTTATTTGTTTTTGGTTTTACCAAGGTTTTATCTTACTTATTTTATATGTTTTTTGTGTTAGTTTGTTTATAATTTTTTTATTGGTTTTATTCTTGTTTATGCCTCAAATAAAGTTGGGAATTTATTTATTAGACTGGAGTTTTCTTGGTTTAAAGTTGAATTTTAGTTTTGGTAATCTTTTCTTTTCTGTGATTTTATTGGTAGTAAGGGTAAGTGTTTTATATTATTCTTTGTATTATATAAATGGTGAAATTAATTTTTATTATTATATAATGGTATTGTTAATTTTTATTGGTAGTATGTTTGGTTTAATTTTTGCTAATTCAGCTTTTACTATAATGATATGTTGGGATTTATTAGGTGTTTCTAGTTTTTTTTTGGTTTTATTTTATAATAATTGAGACTCCTGTTCTGGTTCTATGAATACTGTTTTAACTAATCGTTTGGGTGATTATTTTATTTTTATGTTTTTTGCTTTATCTTTTTTTGGTGGTTATTATTTTTTTAGTTTTTCTTTAGTTAGTATATATTTTGTGTTATTTTTATTGTTGGCTGCTTTTACTAAGAGTGCTCAATTTCCATTTAGTGGTTGATTACCAAAAGCTATAAGTGCTCCTACCCCTGTTAGTGCTTTAGTACATAGTAGTACTTTGGTTACTGCTGGTTTGGTTTTATTGATGAATTTTAATTTGATTAATTTAACTGTTTCTGTTCAAAGTGTGTTGTGTTGAATTGGTTTATTTACCATGTTTTTTAGTTCTATTTCGGCTTTAGTTGAAGCTGATTTAAAGAAAGTTGTTGCTCTTAGTACTCTTTCTCAAATGGGTTTTAGTATGCTTACTCTTGGTTTAGGTTTGAATTATATTGCTTTAATTCATTTACTTAGTCATGCTTTATTTAAAAGTTGTTTATTTATACAAGTTGGTTATATTATTCATTGTTCTTATGGGCAACAGGATGGTCGTAATTATAATGGTATAGGTTCTTTACCATATTTTATTCAATTGCAGTTATTAGTGACTTTGTTTTGTTTGTGTGGTTTATTTTTTACTAGTGGTTCTGTAAGAAAAGATTTAATTTTAGAGGGGTTTTTTATGAATTCTTATTCTATGGTATTTGCTTTAATGTTTTTTGTTTCAGTGTTTCTTACTTTTTGTTATAGTTATCGTTTGTGATCAAGATTATTAAATACATCAACTAATCCTATATTTCATTTTAGTGATAGTGTGGTTATAAATTTTGTGAGTTTAGTTTTGGTTTTTATGTCTATTTGTTTTATGTGATGATTTAATATTAATATGCTTTGTATTCCAAGATTTTTTTTATATATTGATCAATATGTTCCTATTATTTATATGTGTTTAGCTATTGTATGTGTTTTTATTAGTTTCAAGTATATTAACAATGAATTATTATATAAATTTTTAGCTGATTATTCTCCTTTATTGGCTCAACGTATTTTACCATATTTTAATTTTAAAGTGGTGGAAATGTTTTTAAATTCTATTGTTCGTAATGCTTTTAGATATTTATTTGTTTTAGGTGGTGTTAATGCTAAGTATATAACTACTTATGTTAATTCAGTGGCATTTATTGTGTTTGTATTGTTTATTTTAGTTTCAGAAATTAGTAAAACAATAGATTTAATCTTTAAATATTTTCTGAATAGAGTGATAACGAATATGATAGAATTTGGTTTTTTTTTCAGGGTATACCCTGGGGGGGT
> Japan(zoo)_Bornean_orangutan_ OL890689
TTCTTTTAAAGAGTTTTTTTACCTTGTGTGTTTTTAATGTGGGTTTGTCTTTTTTTAATGATGTTTTTTATTTTGCAGGCTATTGCTTTTATTACCTTGTATGAGCGTCATTTGTTGGGTGGTTCTCAAGGTCGTATGGGTCCTTCTAAGGTTACTTTTATGGGTACTTTGCAGGCTATGTTAGATGGTGTTAAATTGCTTTCTAAGGAGCAGATTATTCCTGTTAATGCTTCTCCTGTTTTATTTTTATTGGTTCCTGGTGTTTCTTTTGGGGTTATGTATTTGGAGTGGTTAACTTTACCTTTTGTTTATGAATTTATGTCATTTGAGTATTCTATGTTATTTTTTTTATGTTTGATTGGTTTTTCTGTTTATGGTAGGCTTATAAGTGGTATTGTTTCTAAGTCTAAGTATGCTATGTTGGGTGCTATTCGTGCAAGTAGTCAGTCTATTTCTTTTGAGATTGCTTTTGCTTTGTTTATGTTGTGTGTTATGGTTCATCTTAATACTTTTAGTTTTTCTAGTTATTTTAGGTTTAGTATGATTATTTTATTATTGCCGTTTTTGATTATGGTCTTAGCCGAATTGAATCGTGCTCCTTTTGATTTTGCTGAGGGTGAGAGTGAGTTGGTGAGTGGTTATAATATTGAATATTCTAGTGTAGCCTTTGTTTTATTGTTTTTAAGTGAGTATGGTGCATTATTATTTTTTAGTGTTTTATTTGCACATTTATTTTGTGGTGGTTATTTAATTTTTAGTTATATTTTTTTTACAGTTGTTATTTTTATTCGTGCTTCTTTTCCTCGTTATCGTTATGATAAAATGATGGAGTTTTTTTGATTTACTATGCTTCCAGTTGTTTTAGTGTTATTATTTTTTAATGTGATGGTTTTTTATTCATAAATAAGTGTTTTATACACGTAGATTTTATAGTCTAATTGGATTTTTTATGGTTTTTTGTTTTTAATTGGATTATCTATCTAATTAATTACTTTTGTTGTTTAAATATATTATGAATATATTTATGGGAAGAAAAGATAATGTCTATAAATCTTTTCTTGATTATTAATATTGTCCATTCTCATGGAGTCATGCATTCGAGCGCGAATTGGGAGCGGCGTGGTATACATGACGTATAAGAGAATGGACAATATATGTGGCTATGTGATGGATATATAGGCAGGTCTTCTAAACTTGTTCAGAGCTAGTAACTCGTCCATTTTAGTAAGATAGGATAAATTAGTCTAATGGGCTCATACCCTGGTGGTGGTCTTAGTGCCTCTTACTGGTTTATTTTAGTGTTAATTTGTTTTTATTGGTTGCTTATTTTTTAATAATTTTGGTTGTTAATTTGGTTACTGCTAATGTTATTGTTTGGTGGGTGATGTTTTTATTAATAACTCTTGGTTTTATTTGGTTTAATCATGATAATCAGTCTCGTTCTAGTATAGTTAGTTATTTTATTATTCAGGAAGTTTTGGGTTTTTGTTTTTTATTGGTTAGTGTTAGTTGGATTCAGTTTGTTATTTTGTTGATAAAGGCTGGTGTTGCTCCTTTTCATTTTTGGGTTTTTAGTGTTACTAATAATATTTCTGGTCTTGGTGTTATGTGATTTTTAACATTTCAGAAGTTGCCTTTTATTCCTGTTATTCAGTATATGATTAATACTGATTTTTTATTTATTCTTTTGTTTGGTGTTATTCTTTGTTATTTTCAGTTGGTTTTTGTAAAGGGTTATAAGAATATGTTGGTTCTTGGTTCTACTGAGTCTTTTAATTGGTTGATGTTGATTATGGCTTTTAGTTTATTTTCTGGTTTGTTATTGAGTTTGGTTTATGTTTTTTTCTTTTTTTTGTTATTGGATCATGGTAGTTCTAAGGGTTGGTTTGATTATTTTAATTGGGAGACTGTTTTGGTTTTTTTAAATATTCCTTTTAGTATGTCTTTTTTTATTAAGTTTTTTTCTTTAATTTCTATTTTTAACTATACTAGTTTTTTTGTTTTATTAGTTTTGTTTGCTATGTTTATGTCTATGTTGAGTTTTGGTTATTGACTTGTAAATATGAGTGTTAAGTTTTATTATGATGGTTTTAAGACTCGTAGTTATTGATATTGGGTTGCTTATCCTTTAATGTTTATGTGTTTGGTTTAGGGAATTAGTATATTTAGTATATCCGACTTGCATTCGGAAGGTTGGTATTCTCTAGTTGGTGTAGTATAATATAATACATCTGTTTTAAGCGCAGAAGCTTTATCTCCAACTTATTCTTGAGGCAATAGTGTAGTTTAGCATATCTCATTTTCGCTGAGAAGGTTGATTTGCCTTATTGTTGGCGTCTCACAGAGTGGGTACAACTGAGTTTGATAATGGCTCTAAACGGGATAAAATGGTATTATGTAAGTTGCATTTACAGAGTGAACAATGAAATTCGATTCCGGCAATATATCGTTTGCTAAAAGGGTGTACCAGAAAGATCGGATAGACCCCCTAAACTTGTACTTTAAATGTGTTATTCCTGCGATTACATCTTGTATAAAATTCGTTTGATTGTATTTACAACTGTACAGTGCAATGTGGCAGTTCTTTTATAATTCTGACGTGGGAGATAAGATTGGATAAAAGACCCGGATTAGTACCCGGTTATTCCAAATTAATAAGTTTTCAGGAGTAAAGTAATATTTAAACTGGAAGTATATTGGGAGTACCCTAAATTATCCTTGGAGCTTGAGTAGTAATCGAGATCCCTCGTTATCAGCTTAAACTATGGTCGCATGTATGTTCGTCAAAGGTGCTCGTTAAAGGTGTTGCCGCAAGAGATGGGTTTTCTAGTAGGACAGATAAATACCTGGTAAATGTTTAAGTGTGTAATTTGAGCTACAGTGCCGGAGGGCGAGTTGGTTCGGATTATCTGGAGAGATTTGGATATGAAGATGTAAAGGACAGTAAAGCGCTATTTAATGGGTGCTTGAAGAATACCTAGGGTAGGTACAAATCATCCATCAATTGCCCACAGGGGAGTAAGTTGTAGTAAAGTAGGTGTAGGGGAATCTGTACCTAGTAGGGGATCATATATGGTTTGGATTTGAAATCCGAATTAGGTTTAATTAACCGTGATCTTTTGTTAGTGGATCCTTTAGTATAGTTTAGTATGTTCGACTTCCAATCGAAGGGGTATAAGGATTAATGGCTTTAGTTTAAGTAGAATGTCTGGTTTTGGTCCAGAAGGTTAAAGCCATGCTCAGTGAATAGTTTAAGTTAAAAATATGGTATTTGGATTACCAAGATTCAAATCACTGAATTCATCATTTTACTTTATTAGATATTGCTTTGTTTTTGTTTATTATGCAGTTTATTTTTTGTATAAATTATAGTACTATTGGTTATGCTCAGGAGGCTTTTATAAATTCTTTAAAGAATTTATTTGATTTTAATAAAAATATGCCTAATAGTTATTGGTTGACTACTTATTTATTTATTTTTTTGTTGGTTTTTACTTTAGGTGGTTTTTTACCTTATTCTTTTCCATTCTTTAGAATGGCTGAGTTTACTTTGGTTTTTAGTTTGTTAGCTTGAATGACTAGATTTTTAACTTTTATTTCAAGGGAGCGTTTTTCTTTATATCTCTATAAGAAGGGTTATAATTGATTTAAAGCGTTTTTTTTAATTCCTATTGAGATTGTTAGTGAGTTTAGTCGTCCTCTTGCTTTAACTGTTCGTTTGACTGCTAATGTTTTAGTTGGTCATATGTTAATGCAGTCTATGTATTATTTGGTTACTTTTGTTTCTCCTTTGTTTATTATTGGTTATGTGTTTTTAATTATAATGGAGTGTGTTGTATTAATTATTCAGAGTTATATTTTTGCTCGTTTAGTACAATTCTATTTAAATGAATAGTTTTTTGACTGGTTAGCTTAAGTTTAAAGCACTAGACTTTTAATCTGGGTATGGCGTGACCACCGGTTAAATTTGTATGTTATATATATATTGGGATTGCATCCCATTGAAGGAAAATTTACAATGATTTTGTATAATTGAAATATAGGGTAAGATGTCCATTTTGTGTTATTGTTACAAAATAACTTTTAATGGGTCATGGTGCTGAAATATCGTCCTATATGATATCAGTTTTTATTTTATATACTAGAAAATTGTAACTTTATTTTTACCATGTGTCAGTGTCAAGGATCCGTAGTGTCTTTGATTTCTAGTGTTACAACTATACTGGGAAATTGGGTTTTATTTATATTTTTATTCTATAAAGCATTATAGAATAAATTATCTTCAAATTAGTAGATTGGTTAAAGTTAGTAGGTGTTTATAATATAATAGGAGAACTCAGAAGCGAGATCAAATGTTTATTAAAGACTTAGGGTAACAAGTATACCTGACTTCTGCCCGATGTACGTATGTATCAATGGCAGACTTAGCGTGAGGTCATTAAGGTAGCAAAATCATTTGTTTCTTTATTGGATTCCAGTATGAATGAAGGTTTGGTTAGCGTTCTTTCTTTTTTTTTTTCGAATTTATTATCTATCTAAGAAATGATAGGTGCATTACTACAAAGATAAGTCTTCGGAAACTCTGTTGGTGTATATTCAATGAGTTTATATACTAGGTTAACTAGGGAAGTTAATTATATAATCATCTTTTTCCTGTTTACATAATAAAGAGTTACTTCGGAGTTAACAGAAATTCATACTTGATATAGTGACTTATATTAGGGTAAGTTTTACATCGATGTTGTATCTCCACATACCGAGAAAGAATAAGGCTTGGTAATCCAGACTGTTCTTCTATGAGATAGTGGGACGTGATATTAGTTTAATTCGACGCAAGTCAGAATTGTTTATCTTGAGTATTGCTTATATATAGTATGTTTAGTACGAAAGGAATTACACTAAAGTGATCCACTATTTTAATTTAGCTGCTTTAGTTTATATTTAGAATATGCTACTTGTAATAGCGAGGTTTAAGCAGTAAGGGGCTTAGTATAATTTTAGTACAACGGTCTGTAAAACTGGAAGTTTTAGTCCTTGAAAATAATGAGTGGTAACGAGTTATTTTAGTTAGCTTCTTAGTATAATTAAGTATTTCTGTTTGTGGCACAGATGGTTGATGGAGCTTTTGTTTGTTTTACATTCTGTAATTTTTTTTTCTATTTTGTTTGTTTGTTTGTTTTATTTGGTTAATTTGTTATTAAGTTATTCTTATTCTAGTCGTAGTAAGGTTGGTGCTTATGAGTGTGGTTTTGCTACTGTTGGTAAGATTCAGAGTTCTTTTTCTATTCATTTTTTTGTAATTATGTTGATGTTTGTTTTATTTGATTTAGAGGTTGTAATGTTTGTTGGTGTTTTAGTTACTGATGTTAATTCTTTATCTACTTTTTTGTTGCTGGTTTTATTTATTGTTGCTGGTTTTTATATGGAGTGATGATATGGTAAATTACGTTGAGTTGTATAGTTTTACCCATTTAGTTTATATTTTAAAACATGGCTCTGAAGAAGCTAAGAATTTTCATGGGTGGCGGGTTTAAGTTAATTTTAAACTAGCGGTCTTCAAAACTGAAAATTTATACCCGTTGTTTTTAAGCTTTTAAAGAATTCTTTAATTAATCTTCCTGCCAGTAAGTCTCTTACTTTGCATTGAAATTATGGTAGTATGCTTGGTATGATTTTGGTTATGCAGGTTTTTACGGGTTTTTGTTTGGCTATGTATTATGTTGCTGATGCTGGGTTGGCTTTTGATTCTGTTCAGTATATTATATATGAGGTGAATAATGGTTGATTTGTTCGTCTTATACATATAAATGGTGCTAGTTTGTTTTTTATTTTTTTATATCTTCATTTTTTTAAGGGTTTGTTTATGTCTAGTTATCGTTTGTCTTGAGTTTGGGTTACTGGTTTGTTTATGTTTTTAATGGTGATGGGTATTTCTTTTATGGGTTATGTTTTAGTTTGGGCTCAAATGTCGTTTTGAGCTGCTGTTGTTATTACTAGTTTGTTAAGTGTAATTCCTTATTTTGGGAATTCTTTGGTGATGTGGGTTTGAAGTGGTTTTTCTGTTGGTAGGGCTACTTTAAAGTTTCTTTGTATTTTGCATTATTTATTGCCTTGAGTTTTGTTTTTGTTGATTATAGCTCATTTGATTATGTTACATAGAACTGGTAGTACTTCGAGTTTATATTGTCATGGTGATTATGATAAAATTAGGTTTTATCCTTATTATTTTGTAAAGGATGGTTATAATGTTTTGATTTTTATGATTTTTATTGTATTTGTTTTATTTTATCCTTATTTTTTTAGTGATCCTGAAATGTTTATTCAGGCTGATCCTATGACTAGACCTGTGCATATTGTTCCAGAGTGGTATTTTTTATTTGCTTATGCTATTTTACGTGCTATTCCTAATAAGGTTTTAGGTGTTGTTATATTGTTAGCTAGTATTTGTGTGTTCTTTGCTTTTGCGTTTATTAAAAATTATACTTCGGTTTTAGCTAATTTAAATAAGTTTATGGTTTTTAATTTTTTATTTATTGGTATTCTTTTAAGTTGGTTAGGTCAGTGTCCTGTAGAAACTCCTTATAATATTTTGAGTATTATTTTTACTTGTATGTATTTTGTTTGTATTTTTATTATATTGTTGTATAATTGATTAACTTATTATTTGTTTAAGTAATGTCAGGGTTTTAGTTTATTTAGAATATGTCGTTTACACCGATGAGGTTAATAACCCTTTTGTTTTTGGGGCATTAAATAGATATTCCTATGTTCAGTTGCGGTCTGAAAAGATATATGCCTTTTGTTGTTGTATTTTTGGTTTAGTTTATTAACTTTTTTATTTAAAGGTAATCGTATGATTTATATTTTAATTGGGATTGAGTTTTTAGTGTTGAATGTGTTTTTATTTTTTAGTCAGTTGTTGAGTGCTATGGCATTTTTTATTTTGTTGTGTTTTAGTGTGGTTTCTAGTGTTTTGGGTTTAGTTTTGTTGGTTGTGCAAATTAAGTCTTTTGGTACTGATAATTGTATTTTTTTCCGAATTAGTAAAATTTATTATGTTGCTTTGATATGGCAGAGTTCCTTTTTAAGGATTCGGTAGTGGGTTTAGTATAATATAATATGTTAGGTTTAGGTCCTAGAGATTTAATGCCCATTTTGTTTGATAAAAGTAATAAGTATTATAGTGGTATTTCTTATTGGTTTGAGTCTTCTAATCATAAAGATATTGGTACTTTATATTTGATTTTTGGTATTTGGTGTGGTATGGTTGGTTCTGCTTTGTCTATATTGATTCGTATGGAGTTAAGTAAACCTGGGTTTTTTATTGGTGATGGTCAGTTGTATAATTCTATTTTAACTGCTCATGCTATTTTGATGATTTTTTTCATGGTTATGCCTGCGATAATTGGTGGATTTGGTAATTGAATAGTTCCTTTAATGTTAGGTGCTCCTGATATGAGTTTTCCTCGCTTGAATAATATTAGTTTTTGATTATTACCTAGTTCTTTGATTTTATTGTTAACTGCTTGTTTTGTTGATTCTGGTTGTGGTACCAGTTGAACTGTTTATCCTCCTTTGTCTACTTTGGGTCATCCTGGTAGGAGTGTTGATTTGGCTATCTTTGCTTTGCATTTGGCTGGTGTAAGTTCTATTTTAGGTGCTATTAATTTTATGTGTACTACAAAGAATCTTCGTAGTTCTTCTATTAGTTTAGAGCATATGAGTTTATTTGTTTGAACAGTGTTTGTTACAGTGTTTTTATTAGTACTTTCTTTACCTGTTTTAGCAGGTGCTATTACTATGTTGTTATTTGATCGTAATTTTAATACTTCTTTTTTTGACCCAAGTGCTGGTGGTAATCCTTTGATTTATCAACATTTGTTTTGGTTTTTTGGTCATCCTGAGGTTTATATTTTGATTCTTCCTGCTTTTGGTATTATTAGTCAAAGTACTCTTTATTTAACTGGTAAAAAGGAGGTGTTTGGTACTTTGGGTATAATTTATGCTATTTTAAGAATTGGTTTAATTGGTTGTGTTGTTTGGGCTCATCATATGTATACTGTTGGTATGGATATTGATTCTCGTGCTTATTTTACTGCTGCTACTATAATTATTGCTGTACCTACAGGTGTTAAGGTGTTTAGTTGATTAGCTACTTTATTTGGTTCTCGTTTAACTTTCCAACCAGTGTTGTTATGGGTAATCGGATTTATTTTTTTGTTTACTATGGGTGGTATGACTGGTGTTATGCTTTCTAATAGTAGAATTGATATTGTTTTACATGACACTTATTATGTAGTGAGTCATTTCCATTACGTTTTAAGGCTTGGTGCAGTATTTGCTTTATTTTGTGCTGCTTCGTTGTGATGAAGCACAATTACTGGGTTTGTTTATGATAAAATAATGATGTGTTGTGTGTTCTTTTTGTTCTTTATTGGGGTAAATTTAACATTCTTTCCATTACATTTTGCTGGTTTACATGGTTTCCCTCGTAAGTATGTTGATTATCCTGATGTTTTTGCTGTTTGAAATGTTATTAGTAGTTATGGAAGTATAATTAGTATGTTTGCTTTGTTTTTATTTATTTATGTTTTAATTGAGAGGTTTATGTCTTATCGTTTGAGTTTAGTAGATTATTTCTATAATAATAGTCCTGAGCATATGTTGTCAAATATTGTTTTTAGTCATTCTTATCAGTCAAATATTTATTTTAGTGTAAAAGATTATGGGAATTAGTATAAGTATAGTATAATTGACTGTTAATCAAAAGGTTTTATTCCCAGGGGTTTTTAGTATATTTAGTACAATTGATTGCAGATCAAGTAGATATGAACCTTATTCATCATAGTTTTTATTGATTGGCTTTTAGGTTATTTTTATGTTATACTAGTTATATCAATATAGATCCTTTAAAGTCATGTTTATTGTTGGTTTTAAGAATGGCTGTCATATTGCCTGTGTTAGGTATTACTTCTCATGCTTGATATGCATATTTTGTTTGTATGTTATTTTTAAGTGGTATTTTTGTTATTATGGTTTATTTTTCAAGACTATGTAATTATTTACATGTAAGTCATAATATGGGTTTATTAGCTTTAGCTTTGTTGTTGATTAGTTTAACTGTGATTTATAATTATAATTGATGTTTAATAAATTTAAGTACGTTTTATTATAGTGTTTATTTTAACTGAATATTGTTTATTATTGTAGTTATGTTAATTTTTATAAATATTATTAACTTATTAATTACTGGTAAAGGAGCACTTCGTAAATTTTAGTGAGGTAGGATAAATAAGTCTAGTGGGTTCATACCCCATAGGTGGTCTTTGACCCCTCATTATAAATATGAGTGATAACGAATATGATAGAATTTGGTTTTTTTTGAGATATTATTTTTGGTTTTACCATTTGTTTCTTATCTCTTTGTTTAATTATTTCCAGGGTTTTTCTATGCCTATAGCTGGTAGTAAATTTGCTGTTTATATGGATTGGTTTCATAATTTTAATTGTAGTTTATTATTGGGTGTTTTAACTTTTGTTGCTGGTATGATTTTATATTTGTTTTTAAATAAATATACTTATAAGAATCATAAAATTGAGTATCAATTTGGTGAGTTGATGTGTAGTGTTATTCCTACTGTTATTTTATTGATGCAGATGGTTCCTTCTTTGTCTATTCTTTATTATTATGGTTTGATGGCTACTGATAATTCTTTAACTATTAAGGTTACTGGTCATCAGTGGTATTGGTCTTATGAGTATGCTGATATTGAGGGTCTTGAGTTTGATTCTTATATGAAGCCTCTTGATTCTTTGAATTTGGGTGAGCCTCGTTTATTAGAGGTAGATAATCGTTGTGTTGTTCCTGTTGATACTAATATTCGTTTTTGTGTTACTTCTGCTGATGTTATTCATTCTTGGGCTCTTCCAAGGCATGCTATTAAGTTAGATGCTATGGCTGGTGTTCTTTCTACTGTGAATTATAATTTTCCTATGGTTGGTGTGTTTTATGGTCAGTGTAGGGAAATTTGTGGTGCAAATCATAGATTTATGCCTATCGCTTTGGAAGTTACTACTCCTGAGTTGTTTAAGGATTGAGTAATGGGTAATGTTATGAATTAAGTTTAGGGGTATTATGTTTGGTTTTACCTTGTTATATTACTCTTTTGTTTCATAATTTTCATATTTTAACTTTGTCTAGTTATCCTTTCTTGATGTCTATATCTGCTTTAGGTCTTACTACTTCTTTAGTGGTTTGGTTTGCTTATGGTATTTATTATGGTGTGTTATTTAGTTTATTTGTTTGTCTTTATGTTGGTTTATTATGAGCTAAGGATATTTGTATAGAAGGTTTAAGTGGTTATCATAATGTGTTTGTTATGGATGGTTTTAAGTTTGGTTGTTTATTGTTTATTTTTAGTGAGTTTATGTTCTTTTTTGGTATTTTTTGAACTTTTTTTGATGCTGCCTTAGTACCTGCTCATGAGTTGGGTTTATCTTGATCTGCTATGGGTTTGAATATGGTTAATCCTTTTGGTCTTCCTTTGTTTAATACGATTATTTTATTAAGTAGTGGTGTTACTGTTACTTGGTCTCATTATTCTTTATTGTGTAATAAAGATTGTAAGCCTGGTTTGGCTTTGACTATTTTTTTGGCTGTTTTGTTTACAGCTGTTCAGCTGTTTGAGTATTATTCTGCTTCTATATCTATTGCTGATGGTATTGTAGGTAGGATTTTTTATTTCTCTACTGGTTTTCATGGTCTACATGTTTTTCTTGGTACTTTGTATTTAGCTTTTAATTTATATCGTGTGATGAGTTATCAGCTAAATTATAATCATCATCTATCTTATGAGTTTGCTATTTTATATTGACATTTTGTTGATGTGGTTTGGTTGTTTTTATTTGTGTTTGTTTACTGATGAGCTTATTAAAAGCTTTAGTATAATTTAGTATGTCCCGCTGTCAATGGGGAGGTAGTGAAAGCTTTAATTGTTGAGTTTTTATTGTTGTCTTTGACTTTTTTTCGAAATATGCATTTGTTTTTTTTGTTTTTGTTGTTATTTTGTTTAAGTGCTATAAATGTTTATAGTTGGCATGGTTTGTTTTTTTTTATTGATTCTCAAGTATTTGTTGCTATAATGTTTATGTCAATGTTTATTCTTGGTTTGATTATGTTTACTGAAAAAAGTCGTGGTTTGTTATATCTTTCTCAGGCTCTAGTGTTTATTAGTATTTTGTTTTTTATTCCTGGTAATGTTTTGATGTTTTATTTATTGTTTGAGTTGTCTATGTTTCCTATTCTTATTATAATTTTAGGTTATGGTTATCAAATTGAGAAGCTTAATTCTTTTTATTATCTTTTGTTTTATGCTTCTTTGTGTTCTTTTCCTTTCTTGTTTGTTTATTTAAATATGGATTTTAGTTTTATGTTGGTTTATTTTGATATAGTTTTATCTTGAGAGGTTGTTTTTATTCTTAGTTTAACTTTCTTAATGAAGTTTCCTGTGTTTTTTCTTCATCTTTGGTTACCCAAAGCTCATGTAGAGGCTCCTACTACTGCTTCTATATTGTTAGCTGGTTTATTGCTTAAATTGGGTACTGTTGGTTTTATTCGTATTATAAAGTGTTTATCATTTTGTCATTTGAATTTTTATTTTTTGATTGCTTTTTTAGGTATAATTTTGGCTGCTTTTAGGTGTGTTTTTCAAAGTGATGTTAAGGCTATAGCTGCTTATTCTTCTATTACTCATATAAGATTTTTATTGTGTACTTTGTTGTTTATGAGTATGTCTGGTAAAACTTCGTCTGTTTTAATGATGGTTGCTCATGGTTATACTTCTACTTTAATGTTTTATATGATTGGTGAGTTTTATTCTGTTGCTCGTACTCGTATGGTTTATTATTTTAATAGTTTAATGAATTCTAGTTTGTTTTTTTCTATTATGTTTGCTGTTTGTATGTTGTCTAATTGTGGAACTCCTCCTAGTTTATCGTTTATTGCTGAGTTTATGTCATTCAGAAATATGTATTGTTTATTTGGTGGTTTTTTTTTGGTGTTTTTTGTATATTTTGTTGTTTCTTTTTATTATTCTGTTTATTTAATTGTGAATTCATTTATGGGTAAGTCTTATTATGATTTATCTTTTTGAAATGTTTATTGTTTAGTTCCTGTTTTATTAATGTGTTTTAATGTATTTTGATTTGGTTTGATTTTTTAGGTAAGTTATTTGTTTTTGGTTTTGCCAAAGTTTTATCTTACTTATTTTATATGTTTTTTGTGTTAGTTTATTTATGATTTTTTTACTGGGTTTATTCTTATTTATGCCTCAAATAAAGTTGGGAATTTATTTGTTAGATTGGAGTTTTCTTGGTTTAAAGTTGAATTTTAGTTTTGGTAATCTTTTTTTTTCTGTGATTTTATTGGTGGTAAGGTTAAGTGTGTTGTATTATTCTTTGTATTATATGAATGGTGAAATTAATTTTTATTATTATATAATGGTTTTATTAATTTTTATTGGTAGTATGTTTGGTTTAATCTTTGCTAATTCAGCTTTTACTATAATGGTATGTTGGGATTTGTTAGGTGTTTCTAGTTTTTTTTTAGTGTTGTTTTATAATAATTGAGATTCTTGTTCTGGTTCTATGAATACTGTTTTAACTAATCGTTTGGGTGATTATTTTATTTTTATGTTTTTTGCTTTATCTTTTTTTAGTGGTTATTATTTTTTTAGTTTTTCTTTAGTTAGTATGTATTTTGTGTTGTTTTTATTATTGGCTGCTTTTACTAAAAGTGCTCAATTTCCATTTAGTGGTTGATTACCAAAGGCTATAAGTGCTCCTACTCCTGTTAGTGCTTTGGTACATAGTAGTACTTTGGTTACTGCTGGTTTGGTTTTATTGATGAATTTTAATTTGGTTAATTTAACTGTTCCTGTTCAAAGTATTTTGTGTTGAATTGGTTTATTTACTATGTTTTTTAGTTCTATTTCAGCTTTGGTTGAAGCTGATTTAAAGAAAGTTGTTGCTCTTAGTACTCTTTCTCAAATGGGTTTTAGTATGCTTACTCTGGGTTTAGGTTTGAATTATATTGCTTTAATTCATTTGCTTAGTCATGCTTTATTTAAAAGTTGTTTGTTTATACAAGTTGGTTATATCATTCATTGTTCTTATGGACAACAGGATGGTCGTAATTATAATGGTATAGGTTCGTTGCCATATTTTATTCAATTGCAATTATTAGTGACTTTGTTTTGTTTGTGTGGTTTATTTTTTACTAGTGGTTCTGTAAGAAAAGATTTAATCTTAGAGGGGTTTTTTATAAATTCTTATTCTGTAGTATTTGCTTTGATGTTTTTTGTTTCAGTGTTTCTTACTTTTTGTTATAGTTATCGTTTGTGATCAAGATTATTAAATACTTCAACTAATCCTATATTTCATTTTAGTGATAGCATGGTAATGAATTTTGTGAGGTTAGTTTTGGTTTTTATGTCTATTTGTTTTATGTGATGATTTAATATTAATATGCTTTGTATCCCGAGATTTTTTTTATATATTGATCAATATGTTCCTGTTGTTTATATGTGTTTAGCTATTGTATGCATTTTTATTAGTTTCAAGTATATTAATAATGAATTAATATATAAATTTTTAGCTGATTATTCTCCTTTATTGGCTCAACGTATTTTACCTTATTTTAATTTTAAAGTAGTGGAAATGTTTTTAAATTCTGTTGTTCGTAATGCCTTTAGATATTTATTTGTTTTGGGTAGTGTTAATGCTAAGTATATAACTACTTATGTTAATTCAGTGGCATTTATTGTGTTTGTATTGTTTATTTTAATTTCAGAAATGAATAAACATAGATTTAATCTTTAAATATTTTCTGAATAGAGTGATAACGAATATGATAGAATTTGGTTTTTTTTTTCAGGGTGTACCCTGAGGGGG
> Japan(zoo)_Fran�ois_lutung_ OL672246
TCTTTTAAAGAGTTTTTTTACCTTGTATGTTTTTTATATGGGTTTGTCTTTTTTTAATGATGTTTTTTATTTTACAGGCTATTGCTTTTATTACCTTGTATGAGCGTCATTTGTTAGGTGGTTCTCAGGGTCGTATAGGTCCTTCTAAGGTTACTTTTATAGGTACTTTGCAGGCTATATTAGATGGTGTTAAGTTGCTTTCAAAGGAGCAGATTATTCCTGTTAATGCTTCTCCTGTTTTATTTTTATTGGTTCCTGGTGTTTCTTTTGGGGTTATGTATTTGGAGTGATTAACTTTACCTTTTGTTTATGAATTTATGTCATTTGAGTATTCTATGTTATTTTTTTTATGTTTGATTGGTTTTTCTGTTTATGGTAGGCTTATAAGTGGTATTGTTTCTAAGTCTAAGTATGCTATGTTAGGTGCTATTCGTGCAAGTAGTCAGTCTATTTCTTTTGAAATTGCTTTTGCTTTATTTATGTTGTGTGTTATGGTTCATCTTAATACTTTTAGTTTTTCTAGTTATTTTAGTTTTAGTATGATTATTTTATTATTACCGTTTTTAATTATGGTCTTAGCTGAGTTGAATCGTGCTCCTTTTGATTTTGCTGAGGGTGAGAGTGAGTTAGTAAGTGGTTATAATATTGAATATTCTAGTGTAGCTTTTGTTTTATTGTTTTTAAGTGAGTATGGTGCACTATTGTTTTTTAGTGTTTTATTTGCACATTTATTTTGTGGTGGTTATTTAATTTTTAGTTATATTTTTTTTACAGTTGTTATTTTTATTCGTGCTGCTTTTCCTCGTTATCGTTATGATAAAATGATGGAGTTTTTTTGATTTACTATGCTTCCAGTTGTTTTAGTGTTATTATTTTTTAATGTTATGGTTTTTTATTCATAAAAAAGTGTTTTATACACGTAGATTTTTTTATCTAATTGGATTTTTTATGGTTTTTTGTTTTTAATTAGATTGTCTATCTAAAAAATTACTTTTGTTGTTTAAATATATTATGAATATATTTAATGAGAAGAAAAGATAATGTCTATAAATCTTTTCTTGATTTTTATTATTGTCCACACTCATGGAGTCATGCATTCGAGCGCGAATTGGGAGCGGCGTGGTATACATGACGTATAAGAGGGTGGACAATATATGTGGTTATATTGATGGATATATAGGCAGGTCTTCTAAACTTGTTCAGAGCTAATAACTCGTCCATTTTTTAGTAAGATAGGATAAATTAGTCTAACGGGCTCATACCCTGGTGGTGGTCTTAGTACCTCTTACTGGTTTATTTTAATATAAATTTGTTTTTGTTGGTTGCTTATTTTTTAATAATTTTGGTTGTAAATTTGGTTACTGCTAATGTTATTGTTTGGTGGGTAATGTTTTTGTTGATAACTCTTGGTTTTATTTGATTTAATCATGATAATCAATCTCGTTCTAGTATGATTAGTTATTTTATTATTCAGGAAGTTTTAGGTTTTTGTTTTTTATTGGTTAGTGTTAGTTGGATTCAGTTTGTTATTTTGTTGATAAAGGCTGGTGTTGCTCCTTTTCATTTTTGAGTTTTTAGTGTTACTAATAATATTTCTGGTCTTGGGGTTATGTGATTTTTGACGTTTCAAAAGTTGCCTTTTATTCCTGTTATTCAATATATAATTAGTTCTGATTTTTTGTTTATTCTCTTGTTTGGTGTTGTTCTTTGTTATTTTCAGTTGGTTTTTGTAAAGGGTTATAAGAATATATTGGTTCTTGGTTCTACTGAGTCTTTTAATTGATTGATGTTGATTATGGCTTTTAGTTTATTTTCTGGTTTGTTGTTGAGTTTGGTTTATGTTTTTTTCTTTTTTTTGTTGTTAGATCATGGTAGTTCTAAGGGTTGGTTTGATTATTTTAATTGGGAGACTGTTTTGGTTTTTTTAAATGTTCCTTTTAGTATGTCTTTTTTTATTAAGTTTTTTTCTTTAATTTCTATTTTTAATTATACTAGTTTTTTTGTTTTGTTGGTTTTGTTTACTATGTTTATGTCTATGTTGAGTTTTGGTTATTGACTTGTAAATATAAGTGTTAAGTTTTATTATGATGGTTTTAAAACTCGTAGTTATTGATATTGGGTTGCTTATCCTTTAATATTTATGTGTTTAGTTTAGGGAATTAGTATAATTTTGTATGTCCGACTTGCATTCGGAGGGTTTATATTCTCTATTGTTGGTGTAGTATAATATAATACATCTGTTTTAAGCGCAGAAGCTTTATCTCCAACTTGTTTTTGAGGCAATAGTGTAATTTAGCACATCTCATTTTCGCTGAGAAGGTTAATTTGCCTTATTGTTGGCGTCTCACAGAGTGGGTACAACTGAGTTTGATAATGGCTCTAAACGGGATAAAATGGTATTATGTAAGTTGCATTTACAGAGTGAACAATGAAATTCGATTCCGGCAATATATCGTTTGCTAAAAGGGTGTACCAGAAAGATCGGATAGACCCCCTAAACTTGTACTTTAAATGTGTTATTCCTGCGATTACATCTTGTATAAAATTCGTTTGATTGTATTTACAACTGTACAGTGCAATGTGGCAGTTCTTTTATAATTCTGACGTGGGAGATAAGATTGGATAAAAGACCCGGATTAGTACCCGGTTATTCCAAATTAATAAGGTTTCAGGAGTAAAGTAATATTTAAACTGGAAGTATATTGGGAGTACCCTAAATTATCCTTGGAGCTTGAGTAGTAATCGAGATCCCTCGTTATCAGCTTAAACTATGGTCGCATGTATGTTCGTCAAAGGTGCTCGTTAAAGGTGTTGCCGCAAGAGATGGGTTTTCTAGTAGGACAGATAAATACCTGGTAAATGTTTAAGTGTGTAATTTGAGCTACAGTGCTGAAGGGCGATTTGGTTCGGATTATCTGGGGAGATTTGGGTATGAAGATGTAAAGGACAGTAAAGTGCTATTTAATGGGTGCTTGAAGAATACCTAGGGTAGGTACAAATCATCCATCAATTGCCCACAGGGGAGTAAGTTGTAGTAAAGTAGGTGTAGGGGAATCTGTACCTAGTAGGGGATCATATATGGTTTGGATTTGAAATCCGGATTAGGTTTAATTAACCATGGTCTTTTGTTAAATGATCCTTTAGTATAGTTTAGTATGCTCGACTTCCAATCGAGAGGTTTTAAGGATTAATGGCTTTAGTTTAAGTAGAATGTCTGGTTTTGGTCCAGAAGGTTAAAGCCATGCTTCAGTGAATAGTTTAAGTTAAAATATGGTATTTGGATTACCAAGATTCAAATCACTGAATTCATCATTTTACTTTATTAGATATTGCTTTATTTTTGTTTATTATGCAGTTTATTTTTTGTATAAATTATAGAACTATTGGTTATGCTCAGGAGGCTTTTATAAATTCTTTAAAGAATTTATTTGATTTTAATAAAAATATACCTAATAGTTATTGGTTGACTACTTATTTGTTTATTTTTTTATTAGTTTTTACTTTAGGTGGTTTTTTACCTTATTCTTTTCCATTTTTTAGAATGGCTGAGTTTACTTTAGTCTTTAGGTTGTTAGCTTGAATGACTAGGTTTTTGACTTTTATTTCTAGGGAGCGTTTTTCTTTATATCTTTATAAGAAGGGTTATAATTGGTTTAAAGCGTTTTTTTTAATTCCTATTGAGATTGTGAGTGAGTTTAGTCGTCCTCTTGCTTTAACTGTTCGTTTGACTGCTAATGTTTTAGTTGGTCATATGTTGATACAGTCTATGTATTATTTAGTTACTTTTGTTTCTCCTTTGTTTATTGTTGGTTATGTGTTTTTGATTATGATGGAGTGTGTTGTGTTAATTATTCAAAGTTATATTTTTGCTCGTTTGGTGCAATTTTATTTAAATGAATAATTTTTTGACTGGTTAGCTTAAGTTAAAGCACTAGACTTTTAATCTGGGTATGGCGTGACCACCGGTTAAATTTGTATGTTATATATATATTGGGATTGCATCCCATTGAAGGAAAATTTACAATGATTTTGTACAATTGAAATATAGGGTAAGATGTCCATTTTGTGTTATTGTTACAAAATAACTTTTAATGGGTCATGGTGCTGAAATATCGTCCTATATGATATCAGTTTTTATTTTATATACTAGAAAATTGTAACTTTAGTTTTACCATGTGTCAGTGTCAAGGATCCGTAGTGTCTTTGATTTCTAGTGTTACAACTATACTGGGAATTGGGTTTTATTTATATTTTTATTCTATAAAGCATTATAGAATAAATTATCTTCAAATTAGTAGATTTGTTAAATTTAGTAGGTGTTTATAATATAATAGGAGAACTCAGAAGCGAGATCAAATGTTTATTAAAGACTTAGGGTAACAAGTATACCTGACTTCTGCCCGATGTACGTATGTATCAATGGCAGACTTAGCGTGAGGTCATTAAGGTAGCAAAATCATTTGTTTCTTTATTGGATTCCAGTATGAATGAAGGTTTGGTTAGCGTTCTTTCTTTTTTTTTTTCGAATTTATTATCTATCTAAGAAATGATAGGTGCATTACTACAAAGATAAGTCTTCGGAAACTCTGTTGGTGTATATCCAATGAGTTTATACACTAGGTTAACTAGGGAAGTTAATTATATAATCATCTTTTTCCTGTTTACATAATAAAGAGTTACTTCGGAGTTAACAGAAATTCATACTTGATATAGTGACTTATATTAGGGTAAGTTTTACATCGATGTTGTATCTCCACATACTGAGAAAGAATAAGGCTTGGTAATCCAGACTGTTCTTCTATGAGATAGTGGGACGTGATATTAGTTTAATTCGACGCAAGTCAGAATTGTTTATCTTGAGTATTGCTTATATATAGTATGTTTAGTACGAAAGGAATTACACTAAAGTGATTCACTATTTTAATTTAGCTGCTTTAGTTTATATTTAGAATATACTACTTGTAATAGTGAGGTTGAAGCAGTAAGGGGCTTAGTATAATTTTAGTACAACGGTCTGTAAAACTGGAAGTTTTAGTCCTTGAAATAATAAGTTAGCTTCTTAGTATAATTTTAGTATTTCTGTTTGTGGCACAGATGGTTGATGAAGCTTATTTTTATTTTACATTCTGTAATTTTTTTTTCTATTTTATTTGTTTGCTTGTTTTATTTGGTTAATTTATTATTAAGTTATTCTTATTCTAGTCGTAATAAGGTTGGTTCTTATGAGTGTGGTTTTGCTACTGTTGGTAAGATTCAAAGTTCTTTTTCTGTTCATTTTTTTGTTATTATGTTGATGTTTGTTTTGTTTGATTTAGAGGTTGTTATGTTTGTTGGTGTTTTGGTAACTGATGTTAATTCTTTGTCTACTTTTTTATTGTTAGTTTTATTTATTGTTGCTGGTTTTTATATGGAGTGATGGTATGGTAAGTTGCGTTGAGTTGTTTAGGTTTTACCCATTTAGTTTATATTTTAAAACATGGCTCTGAAGAAGCTAAGAATTTTCATGGGTGGCGGGTTTAAGTTAATTTTAAACTAGCGGTCTTCAAAACTGAAAATTTATACCCGTTGTTTTTAAGCTTTTGAAAAATTCTTTAATTAATCTTCCTGCTAGGAAGTCTCTTACTTTGCATTGAAATTATGGTAGTATGCTTGGTATAGTTTTGGTTATGCAGGTTTTTACTGGTTTTTGTTTGGCTATGTATTATGTTGCTGATTCTAGGTTGGCTTTTGATTCTGTTCAGTATATTATGTATGAGGTAAATAATGGTTGATTTATTCGTCTTATGCATATGAATGGTGCTAGTTTATTTTTTATTTTTTTATATCTTCATTTTTTTAAGGGTTTGTTTATGTCTAGTTATCGTTTATCTTGAGTTTGATTTACTGGTTTATTTATGTTTTTAATGGTTATGGGTATTTCTTTTATAGGTTATGTTTTAGTTTGGGCTCAGATGTCATTTTGAGCTGCTGTTGTGATTACTAGTCTTTTAAGTGTTATTCCTTATTTTGGTAATTCTTTAGTTATGTGGGTTTGGGGTGGTTTTTCTGTTGGTAGTTCTACTTTAAAGTTTCTTTGTATTTTGCATTATTTATTACCTTGGGTTTTATTTTTATTAATTATAGCTCATTTAATTATGTTACATAAGACTGGTAGTACTTCGAGTTTATATTGTCATGGGGATTATGATAAGATTAGGTTTTATCCTTATTATTTTGTAAAGGATGGTTATAATGTTCTTGTTTTTATGGTTTTTATTACATTTATTTTGGTTTATCCTTATTTTTTTAGTGATCCTGAGATGTTTATTCAAGCTGATCCTATAACTAGTCCTGTTCATATTGTTCCGGAGTGGTATTTTTTATTTGCTTATGCTATTTTGCGTGCTATTCCTAATAAGGTTTTAGGTGTTGTAATGTTGTTATCTAGTATTTGTGTATTTTTTGCTTTTGCATTTATTAAGAATTATACTTCGGTTTTAGCTAATTTAAATAAGTTTATGGTTTTTAATTTTTTATTTATTGGTATTATTTTAAGTTGATTAGGTCAGTGTCCTGTTGAGACTCCTTATAATGTTTTAAGAGTTATTTTTACTTGTATGTATTTTATTTGTGTTTTTATTATGTTGTTATATAATTGGTTAACTTATTATTTATTTAAATAGTTTGTTGGGGTTTTAGTTTATTTAGAATATATCGTTTACACCGATGAGGTTTATAACCCTTTTGTTTTAAGGGCATTAAATAGATATTCCTATGTTCAGTTGCGGTCTGAAAAGATATATGCCTTTTGTTGCTGTATTTTTGGTTTAGTTTGTTAACTTTTTTGTTTAAGGGTAATCGTATAATTTATATTTTAATTGGTATTGAGTTTTTGGTTTTGAATGTGTTTTTATTTTTTAGTCAGTTGTTAAGTGCTATAGCATTTTTTGTTTTGTTGTGTTTTAGTGTGGTTTCTAGTGTTTTAGGTTTGGTTTTATTGGTTGTTCAAATTAAGTCTTTTGGTACTGATAATTGTATTTTTTTCCGAATTAGTAAAATTTATTATGTTGCTTTGATATGGCAGAGTTCCTTTTAAAGGATTCGGTAATGGGTTTAGTATAATATAATATATTAGGTTTAGGTCCTAGAGATTGATTACCCATTTTGTTAAGTAAAAATTATAAGTATTATAGTGGTATTTCTTATTGGTTTGAGTCTTCTAATCATAAAGATATTGGTACTTTATATTTGATTTTTGGTATTTGGTGTGGTATAGTTGGTTCTGCTTTGTCTATGTTGATTCGTATAGAGTTAAGTAAACCTGGTTTTTTTATTGGTGATGGTCAGTTGTATAATTCTATTTTAACTGCTCATGCTATTTTAATGATTTTTTTTATGGTTATGCCTGCAATAATTGGTGGTTTTGGTAATTGAATGGTTCCTTTAATGTTAGGTGCCCCTGATATAAGTTTTCCTCGTTTAAATAACATTAGTTTTTGATTATTACCAAGTTCTTTGGTTTTATTGTTAACTGCTTGTTTTGTTGATTCTGGTTGTGGTACTAGTTGAACTGTTTATCCTCCTTTGTCTACTTTAGGTCATCCTGGAAGAAGTGTTGATTTGGCTATTTTTGCTTTGCATTTAGCTGGTGTAAGTTCTATTCTAGGTGCTATTAATTTTATGTGTACTACAAAGAATCTTCGTAGTTCTTCAATTAGTTTAGAACATATGAGTTTGTTTGTTTGAACGGTGTTTGTTACAGTATTTTTGTTAGTTCTTTCTCTGCCTGTTTTAGCTGGTGCTATTACTATGTTGTTGTTTGATCGTAATTTTAATACTTCTTTCTTTGATCCAAGTGCTGGTGGTAATCCTTTGATTTATCAACATTTGTTTTGGTTTTTTGGTCATCCTGAGGTTTATATTTTAATTCTTCCTGCTTTTGGTATTATTAGTCAAAGTACTCTTTATTTAACTGGTAAAAAGGAGGTATTTGGTACTTTGGGTATGATTTATGCTATTTTGAGAATTGGTTTAATTGGTTGTGTTGTTTGGGCTCATCATATGTATACTGTTGGTATAGATATTGACTCTCGTGCTTATTTTACTGCTGCAACTATGATTATTGCTGTGCCTACAGGTGTAAAAGTATTTAGTTGATTAGCTACTTTATTTGGTTCTCGTTTAACTTTCCAACCGGTAATGTTGTGGGTAATTGGGTTTATTTTTTTATTTACTATGGGTGGTATAACTGGTGTTATGCTTTCTAATAGTAGAATTGATATTGTTTTACATGATACTTATTATGTAGTGAGTCATTTCCATTATGTTTTAAGGCTTGGTGCGGTATTTGCTTTGTTTTGTGCTGCTTCGTTGTGATGAAGTACAATTACTGGTTTTGTCTATGATAAGATAATAATGTGTTGTGTGTTCTTTTTATTTTTTATTGGGGTAAATTTAACATTCTTTCCGTTGCATTTTGCAGGTTTACATGGTTTCCCTCGTAAGTATGTTGATTATCCTGATGTTTTTGCTGTTTGAAATGTTATTAGTAGTTATGGAAGTATAATTAGTATGTTTGCTTTATTTTTATTTATTTATGTTTTAATTGAGAGGTTTATGTCTTATCGTTTAAGTTTAGTTGATTATTTTTATAATAATAGTCCTGAGCATATGTTATCAAATATTGTTTTTAGTCATTCTTATCAGTCTAATATTTATTTTAGTGTAAAAAATTATGGGAATTAGTATAAGTATAGTATAATTGACTGTTAATCAAAAGGTTTTATTCCCAGGGGTTTTTAGTATATTTAGTACAATTGATTGCAGATCAAGTAGATATGAACCTTATTCATCATAGTTTTTATTGATTGGCTTTTAGGTTATTTTTGTGTTATACTAGTTATATTAATATAGATCCTTTGAAGTCATGTTTATTATTGGTATTAAGGATAGTTGTTATATTACCTGTATTAGGTATTACTTCTCATGCTTGATATGCATATTTTGTTTGTATGTTATTTTTAAGTGGTATTTTTGTTATCATAGTTTATTTTTCAAGGTTATGTAATTATTTACATGTAAGTCATAATATGGGTTTGTTAGCTTTAGCTTTATTATTAATTGGTTTAACTGTAATTTATAATTATAATTGATGTTTAATGAATTTAAGTACGTTCTATTATAGTGTTTATTTTAATTGAATATTGTTTATTATTGTGGTTATGTTAATTTTTATAAATATTATTAGCTTATTAATTACTGGTAAGGGAGCGCTTCGTAAATTTTAGTGAGGTAGGATAATTTAGTCTAGTGGGTTCATACCCCATAGGTGGTCTTTGACCCCTCATTATATAATATTCATGAAAATGAATATGTTAGATTTTGGTTTTTTTGAGATATTATTATTTTGGTTTTACCATTCTTTTTTATCTCTTTGTTTAATTATTTTCAGGGTTTTTCTATACCAATAGCTGGTAGTAAGTTTGCTGTTTATATGGATTGATTCCATAATTTTAGTTGTAGTTTATTATTAGGTGTTTTGACTTTTGTTGCTGGTATGATTTTGTATTTATTTTTAAATAAATATACTTATAAAAATCATAAAATTGAGTATCAATTTGGTGAGTTAATGTGTAGTGTTATTCCTACTGTTATTTTGTTGATGCAGATGATTCCTTCTTTATCTATTCTTTATTATTATGGTTTAATAGCTACTGATAATTCTTTAACTATTAAGGTTACTGGTCATCAGTGATATTGGTCTTATGAGTATGCTGATATTGAGGGTCTTGAATTTGATTCTTATATGAAGCCTCTTGATTCTTTAGAGTTAGGTGAGCCTCGTTTGTTAGAAGTAGATAATCGTTGTGTTGTTCCTGTTAATACTAATATTCGTTTTTGTGTTACTTCTGCTGATGTTATTCATTCTTGGGCTCTTCCAAGGCATGCTATTAAGTTAGATGCTATGGCTGGTGTTCTTTCTACTGTGAATTATAATTTTCCTATTGTTGGTGTGTTTTATGGTCAGTGTAGAGAAATTTGTGGTGCAAATCACAGATTTATGCCTATTGCTTTAGAAGTTACTACTCCTGAATTGTTTAAGGATTGAGTAATGGGTAATGTTATAGAATAATTTTAAGGAGTATTAATTTGGTGTTTACCTGGTTTTATTACTCTTTTGTTTCATAATTTTCATATTTTAACTTTGTCTAGTTATCCTTTCTTAATGTCTATATCTGCTTTGGGTCTTACTACTTCTTTAGTGGTTTGGTTTGCTTATGGTATTTATTATGGTGTTTTTTTTAGTTTGTTTGTTTGTCTTTATATTGGTTTATTATGAGCTAAAGATATTTGTATAGAGGGTTTAAGTGGTTATCATAATATGTTTGTTATGGATGGTTTTAAGTTTGGTTGTTTATTATTTATTTTTAGTGAATTTATGTTCTTTTTTGGTATTTTTTGGACTTTTTTTGATGCTGCTTTGGTACCTGCTCATGAGTTGGGTTTATCTTGGTCTGCTGTGGGTTTAAGTATGGTTAATCCTTTTGGACTTCCTTTGTTTAATACGATTATTTTATTAAGTAGTGGTGTTACTGTTACTTGATCTCATTATTCTTTATTGTGTAATAAGGATTGTAAGCCTGGGTTAATTTTGACTATTTTATTGGCTATTTTGTTTACTGCTGTTCAGTTGTTTGAGTATTATTCTGCTTCAATATCTATTGCTGATGGTATTGTTGGTAGAATTTTTTATTTTTCTACTGGTTTTCATGGTTTACATGTTTTTCTTGGTACTTTATATTTAGCTTTTAATTTATATCGTGTAATTAGTTATCAGTTGAATTATAATCATCATTTATCTTATGAGTTTGCTATTTTATATTGGCATTTTGTTGATGTGGTTTGATTGTTTTTATTTGTGTTTGTTTATTGATGAGCTTATTAAAAAGCTTTAGTATAATTTAGTATATCCCGCTGTCAATGGGAAGGTAGTAAAAGCTTTGATTGTTGAGTTTTTGTTGTTATCTTTGACTTTTTTTCGAAATATGCATTTATTTTTTTTGTTTTTGTTATTGTTTTGTTTAAGTGCTATGAATGTTTATAGTTGACATGGTTTGTTTTTTTTTATTGATTCTCAAGTGTTTGTTGCTATAATGTTTATGTCAATGTTTATTCTTGGTTTGATTATGTTTACTGAAAAAAGCCGTGGTTTATTATATCTTTCTCAAGCTTTAGTGTTTATTAGTGTTTTGTTTTTTATTCCTGGTAATGTTTTAATGTTTTATTTGCTATTTGAGTTGTCTATATTTCCTATTCTTATTATGATTTTAGGTTATGGTTATCAAATTGAGAAACTTAATTCTTTTTATTATTTGTTATTTTATGCTTCTTTGTGTTCTTTTCCTTTTTTGTTTGTTTATTTAAATATGGATTTTAGTTTTATATTGGTTTATTTTGATATGGTTTTATCTTGGGAGGTTGTTTTTATTCTTAGTTTAACTTTCTTAATGAAGTTTCCTGTTTTTTTTCTTCATCTTTGATTACCAAAAGCTCATGTAGAGGCTCCTACTACTGCTTCTATATTGTTAGCTGGTTTGTTGCTTAAATTGGGTACTGTTGGTTTTATTCGTATTATGAAGTGTTTATCGTTTTGTCATTTGAATTTTTATTTTTTAGTTGCTTTTTTGGGTATAATTTTAGCTGCTTTTAGGTGTGTTTTTCAGAGTGATGTTAAGGCTATAGCTGCTTATTCTTCTATTACTCATATAAGGTTTTTATTGTGTACTTTGTTGTTTATGAGTATGTCTGGAAAAACTTCATCTATTTTAATAATAGTTGCTCATGGTTATACTTCTACTTTAATGTTTTATATGATTGGTGAGTTTTATTCTGTTGCTCGTACTCGTATGGTTTATTATTTTAATAGTTTAATAAATTCTAGTTTATTTTTTTCTATTATGTTTGCTGTTTGTATATTATCTAATTGTGGAACTCCTCCAAGTTTATCATTTATTGCTGAGTTTATGTCGTTTAGAAATATGTATTGTTTATTTGGTGGTTTTTTCTTAGTATTTTTTGTGTACTTTGTTGTTTCTTTTTATTATTCTGTTTATTTAATTGTAAATTCTTTTATGGGTAAGTCTTATCATGACTTTTCTGTTTGAAATGTTTATTGTTTAGTTCCTATTTTATTAATGTGTTTTAATGTATTTTGATTTGGTTTGATTTTTTAGGTAAGTTATTTGTTTTTGGTTTTACCAAGGTTTTATCTTACTTATTTTATATGTTTTTTGTGTTAGTTTGTTTATAATTTTTTTATTGGTTTTATTCTTGTTTATGCCTCAAATAAAGTTGGGAATTTATTTATTAGACTGGAGTTTTCTTGGTTTAAAGTTGAATTTTAGTTTTGGTAATCTTTTCTTTTCTGTGATTTTATTGGTAGTAAGGGTAAGTGTTTTATATTATTCTTTGTATTATATAAATGGTGAAATTAATTTTTATTATTATATAATGGTATTGTTAATTTTTATTGGTAGTATGTTTGGTTTAATTTTTGCTAATTCAGCTTTTACTATAATGATATGTTGGGATTTATTAGGTGTTTCTAGTTTTTTTTTGGTTTTATTTTATAATAATTGAGACTCCTGTTCTGGTTCTATGAATACTGTTTTAACTAATCGTTTGGGTGATTATTTTATTTTTATGTTTTTTGCTTTATCTTTTTTTGGTGGTTATTATTTTTTTAGTTTTTCTTTAGTTAGTATATATTTTGTGTTATTTTTATTGTTGGCTGCTTTTACTAAGAGTGCTCAATTTCCATTTAGTGGTTGATTACCAAAAGCTATAAGTGCTCCTACCCCTGTTAGTGCTTTAGTACATAGTAGTACTTTGGTTACTGCTGGTTTGGTTTTATTGATGAATTTTAATTTGATTAATTTAACTGTTTCTGTTCAAAGTGTGTTGTGTTGAATTGGTTTATTTACCATGTTTTTTAGTTCTATTTCGGCTTTAGTTGAAGCTGATTTAAAGAAAGTTGTTGCTCTTAGTACTCTTTCTCAAATGGGTTTTAGTATGCTTACTCTTGGTTTAGGTTTGAATTATATTGCTTTAATTCATTTACTTAGTCATGCTTTATTTAAAAGTTGTTTATTTATACAAGTTGGTTATATTATTCATTGTTCTTATGGGCAACAGGATGGTCGTAATTATAATGGTATAGGTTCTTTACCATATTTTATTCAATTGCAGTTATTAGTGACTTTGTTTTGTTTGTGTGGTTTATTTTTTACTAGTGGTTCTGTAAGAAAAGATTTAATTTTAGAGGGGTTTTTTATGAATTCTTATTCTATGGTATTTGCTTTAATGTTTTTTGTTTCAGTGTTTCTTACTTTTTGTTATAGTTATCGTTTGTGATCAAGATTATTAAATACATCAACTAATCCTATATTTCATTTTAGTGATAGTGTGGTTATAAATTTTGTGAGTTTAGTTTTGGTTTTTATGTCTATTTGTTTTATGTGATGATTTAATATTAATATGCTTTGTATTCCAAGATTTTTTTTATATATTGATCAATATGTTCCTATTATTTATATGTGTTTAGCTATTGTATGTGTTTTTATTAGTTTCAAGTATATTAACAATGAATTATTATATAAATTTTTAGCTGATTATTCTCCTTTATTGGCTCAACGTATTTTACCATATTTTAATTTTAAAGTGGTGGAAATGTTTTTAAATTCTATTGTTCGTAATGCTTTTAGATATTTATTTGTTTTAGGTGGTGTTAATGCTAAGTATATAACTACTTATGTTAATTCAGTGGCATTTATTGTGTTTGTATTGTTTATTTTAGTTTCAGAAATTAGTAAAACAATAGATTTAATCTTTAAATATTTTCTGAATAGAGTGATAACGAATATGATAGAATTTGGTTTTTTTTTCAGGGTATACCCTGGGGGGGGT
> Japan(zoo)_siamang_OL739736
CTTTTAAAGAGTTTTTTTACCTTGTATATTTTTTATGTGGGTTTGTCTTTTTTTAATGATGTTTTTTATTTTACAGGCTATTGCTTTTATTACCTTGTATGAGCGTCATTTGTTAGGTGGTTCTCAGGGTCGTATGGGTCCTTCTAAGGTTACTTTTATGGGTACTTTACAGGCTATGTTAGATGGTGTTAAGTTGCTTTCAAAGGAGCAGATTATTCCTGTTAATGCTTCTCCTGTTTTATTTTTATTGGTTCCTGGTGTTTCTTTTGGGGTTATGTATTTGGAGTGATTAACTTTGCCTTTTGTATATGAATTTATGTCGTTTGAGTATTCTATGTTATTTTTTTTATGTTTAATTGGTTTTTCTGTTTATGGTAGGCTTATAAGTGGTATTGTTTCTAAGTCTAAGTATGCTATGTTGGGTGCTATTCGTGCAAGTAGTCAGTCAATTTCTTTTGAAATTGCTTTTGCTTTGTTTATGTTGTGTGTTATGGTTCATCTTAATACTTTTAGTTTTTCTAGTTATTTTAGTTTTAGTATGGTTATTTTATTATTACCGTTTTTAATTATGGTCTTGGCTGAATTGAATCGTGCTCCTTTTGATTTTGCTGAGGGTGAGAGTGAGTTAGTTAGTGGTTATAATATTGAGTATTCTAGTGTAGCTTTTGTTTTATTGTTTTTGAGTGAGTATGGTGCATTATTGTTTTTTAGTGTTTTATTTGCACATTTATTTTGTGGTGGTTATTTGATTTTTAGTTATATTTTTTTTACAGTTGTTATTTTTATTCGTGCTGCTTTTCCTCGTTATCGTTATGATAAAATGATGGAGTTTTTTTGATTTACTATGCTTCCAGTTGTTTTAGTGCTATTGTTTTTTAATGTGATGGTTTTTTATTCATAAAAAAGTGTTTTTACACGTAGATTTTATAATCTAATTGGATTTTTTATGGTTTTTTGTTTTTAATTGGATTGTCTATTCAAAAAATTACTTTTGTTGTTTAAATATATTATGAATATATTTATAGGAAGAAAAGATAATGTCTATAAATCTTTTCTTGATTATTAGTATTGTCCATCCTCATGGAGTCATGCATTCGAGCGCGAATTGGGAGCGGCGTGGTATACATGACGTATAAGAGGATGGACAATACATGTGGCTATATTGATGGATATATAGGCAGGTCTTCTAAACTTGTTCAGAGCTAATAACTCGTCCATTTTAGTAAGATAGGATAAATTAGTCTAATGGGCTCATACCCTGGTGGTGGTCTTAGTACCTCTTACTGGTTTATTTTAATATTAATTTGTTTTTGTTGGTTGCTTATTTTTTAATGATTTTGATTATTAATTTGGTTACTTCTAATGTTATTGTTTGGTGGGTGATGTTTTTATTAATGACTCTTGGTTTTATTTGGTTTAATCATGATAATCAGTCTCGTTCTAGTATGATTAGTTATTTTGTTATTCAAGAAGTTTTGGGTTTTTGTTTTTTGTTGGTTAGTGTTAGTTGAATTCAGTTTGTTATTTTGTTGATGAAGGCTGGTGTTGCTCCTTTTCATTTTTGGGTTTTTAGTGTTACTAATAATATTTCTGGTCTTGGGGTTATGTGGTTTTTAACGTTTCAGAAGTTGCCTTTTATTCCTGTTATTCAGTATATGATTAGTTCTGATTTTTTGTTTATTCTTTTGTTTGGTGTTATTCTTTGTTATTTTCAGCTGGTTTTTGTAAAGGGTTATAAAAATATGTTGGTTCTTGGTTCTACTGAGTCTTTTAATTGATTGATGTTGATTATGGCTTTTAGTTTATTTTCTGGTTTGTTGTTGAGTTTGGTTTATGTTTTTTTCTTTTTTTTGTTATTAGATCATGGTAGCTCTAAGGGTTGATTTGATTATTTTAATTGGGAGACTGTTTTGGTTTTTTTAAATGTTCCTTTTAGTATGTCTTTTTTTATTAAGTTTTTTTCTTTAATTTCTATTTTTAATTATACTAGCTTTTTTGTTTTGTTAGTTTTGTTTGCTATGTTTATATCTATGTTGAGTTTTGGTTATTGGCTTGTTAATATAAGTGTAAAGTTTTATTATGATGGTTTTAAGACTCGTAGTTATTGATATTGGGTTGCTTATCCTTTGATGTTTATGTGTTTGGTTTAAGGGAATTAGTATATTTAGTATATCCGACTTGCATTCGGGAGGTTGGTATTCTCTATTGTTGGTGTAGTATAATATAATACATCTGTTTTAAGCGCAGAAGCTTTATCTCCAACTTATTTTTGAGGCAATAGTGTAATTTAGCATATCTCATTTTCGCTGAGAAGGTTGATTTGCCTTATTGTTGGCGTCTCACAGAGTGGGTACAACTGAGTTTGATAATGGCTCTAAACGGGATAAAATGGTATTATGTAAGTTTCATTTACGGAGTGAACAATGAAATTCGATTCCGGCAATATATCGTTTGCTAAAAGGGTGTACCAGAAAGATCGGATAGACCCCCTAAACTTGTACTTTAAATGTGTTATTCCTGCGATTACATCTTGTATAAAATTCGTTTGATTGTATTTACAACTGTACAGTGCAATGTGGCAGTTCTTTTATAATTCTGACGTGGGAGATAAGATTGGATAAAAGACCCGGATTAGTACCCGGTTATTCCAAATTAATAAGTTTTCAGGAGTAAAGTAATATTTAAACTGGAAGTATATTGGGAGTACCCTAAATTATCCTTGGAGCTTGAGTAGTAATCGAGATCCCTCGTTATCAGCTTAAACTATGGTCGCATGTATGTTCGTCAAAGGTGCTCGTTAAAGGTGTTGCCGCAAGAGATGGGTTTTCTAGTAGGACAGATAAATACCTGGTAAATGTTTAAGTGTGTAATTTGAGCTACAGTGCTGGAGAGCGATTTGGTTCGGATTATCTGGAGAGATTTGGGTATGAAGATGTAAAGGACAGTAAAGTGCTATTTAATGGGTGCTTGAAGAATACCTAGGGTAGGTACAAATCATCCATCAATTGCCCACAGGGGAGTAAGTTGTAGTAAAGTAGGTGTAGGGGAATCTGTACCTAGTAGGGGATCATATATGGTTTGGATTTGAAATCCGGATTAGGTTTAATTAACCATGGTCTTTTGTTAGAGATTGTTGGTTGGTGGGTGGTTGAAGATCCTTTAGTATAGTTAGTATGCTCGACTTCCAATCGAGAGGGTGTAAGGATTAATGGCTTTAGTTTAAATAGAATGTCTGGTTTTGGTCCAGAAGGTTGAAGCCATGCTCAGTGAATAGTTTAATTTAAAATATGGTATTTGGATTACCAAGATTCAAATCACTGAATTCATCATTTTACTTTATTAGATATTGCTTTGTTTTTGTTTATTATGCAATTTATTTTCTGTATAAATTATAGTACTGTTGGTTATGCTCAGGAGGCTTTTATTAAGTCTTTGAAGCATTTGTTTGATTTTAATAAGAATATGCCTAATAGTTATTGACTGACTACTTATTTGTTTATTTTTTTATTGGTTTTTACTTTAGGTGGTTTCTTACCTTATTCTTTTCCATTCTTTAGAATGGCTGAGTTTACTTTGGTTTTTAGTTTGTTAGCTTGAATGACTAGATTTTTGACTTTTATTTCAAGTGAGCGTTTTTCTTTATATCTTTATAAGAAAGGTTATAATTGATTTAAAGCGTTTTTTTTAATTCCTATTGAGATTGTGAGTGAGTTTAGTCGTCCTCTTGCTTTAACTGTTCGTTTGACTGCTAATGTTTTAGTTGGTCATATGTTGATGCAGTCTATGTATTATTTGGTTACTTTTGTTTCTCCTTTGTTTATTATTGGTTATGTGTTTTTGATTATGATGGAATGTATTGTATTAATTATTCAGAGTTATATTTTTGCTCGTTTAGTACAGTTCTATTTAAATGAATAATTTTTTGACTGGTTAGCTTAAGTTTAAAGCACTAGACTTTTAATCTGGGTATGGCGTGACCACCGGTTAAATTTGTAATGTTGTATATATATTGGGATTGCATCCCATTGAAGGAAAATTTACAATGATTTTGTATAATTGAAATATAGGGTAAGATGTCCATTTTGTGTTATTGTTACAAAATAACTTTTAATGGGTCATGGTGCTGAAATATCGTCCTATATGATATCAGTTTTTATTTTATATACTAGAAAATTGTAACTTTAGTTTTACCATGTGTCAGTGTCAAGGATCCGTAGTGTCTTTGATTTCTAGTGTTACAACTATACTGGGAATTGGGTTTTATTTATGTTTTTATTCTATAAAGCATTATAGAATAAATTATCTTCAAATTAGTAGATTGGTTAAAGTTAGTAGGTGTTTATAATATAATAGGAGAACTCAGAAGCGAGATCAAATGTTTATTAAAGACTTAGGGTAACAAGTATACCTGACTTCTGCCCGATGTACGTATGTATCAATGGCAGACTTAGCGTGAGGTCATTAAGGTAGCAAAATCATTTGTTTCTTTATTGGATTCCAGTATGAATGAAGGTTTGGTTAGTGTTCTTTCTTTTTTTTTTTCGAATTTATTATCTATCTAAGAAATGATAGGTGCATTACTACAAAGATAAGTCTTCGGAAACTCTGTTGGTGTATATTCAATAAGTTTATACACTAGGTTAACTAGGGAAGTTAATTATATAATCATCTTTTTCCTGTTTACATAATAAAGAGTTACTTCGGAGTTAACAGAAATTCATACTTGATATAGTGACTTATATTAGGGTAAGTTTTACATCGATGTTGTATCTCCACATACCGAGAAAGAATAAGGCTTGGTAATCCAGACTGTTCTTCTATGAGATAGTGGGACGTGATATTAGTTTAATTCGACGCAAGTCAGAATTGTTTATCTTGAGTATTGCTTATATGTAGTATGTTTAGTACGAAAGGAATTACACTAAAGTGATTCACTATTTTATTTAGCTGCTTTAGTTTATATTTAGAATGTGCTACTTGTAATAGCGAGGTTTAAGCAGTAAGGGGCTTAGTATAATTTTAGTACAACGGTCTGTAAAACTGGAAGTTTTAGTCCTTGAAATAATGAGTGGTAACGAGTTATTTAGTAGCTTCTTAGTATAATTTTAGTATTTCTGTTTGTGGCACAGATGGTTGATGAAGCTTGTGTTTGTTTTACATTCTGTAATTTTTTTTTCTATTTTTTTTGTTTGTTTGTTTTATTTGGTTAACTTGTTTTTAAGTTATCCTTCTTTAGTTCGTAATAAGGTTAGTGCTTATGAGTGTGGTTTTGCTACTGTTGGTAAGATTCAAAGTTCTTTTTCTGTTCATTTTTTTGTTATTATGTTAATGTTTGTTTTGTTTGATTTAGAGGTTGTTATGTTTGTTGGTGTTTTGGTTACTGATGTCAATTCTTTGTCTACTTTTTTATTGCTGGTGGTTTTTATTGCTGGTGGTTTTTATATGGAGTGATGATATGGTAAATTGCGTTGAGTTGTATAGTTACCCATTTAGTTTATATTTTAAAACATGGCTCTGAAGAAGCTAAGAATTCTCATGGGTGGCGGGTTTAAGTTAATTTTAAACTAGCGGTCTTCAAAACTGAAAATTTATACCCGTTGTTTTTAGGCTTTTAAAGAATTCTTTAATTAATCTTCCTGCCAGGAAGTCTCTTACTTTACATTGAAATTATGGTAGTATGCTTGGTATGATTTTGGTTATACAGGTTTTTACTGGTTTTTGTTTGGCTATGTATTATGTTGCTGATGCTGGTTTAGCTTTTGATTCTGTTCAGTATATTATGTATGAGGTAAATAATGGTTGGTTTGTTCGTCTTATGCATATAAATGGTGCTAGTTTGTTTTTTATTTTTTTGTATCTTCATTTTTTTAAGGGTTTGTTTATGTCTAGTTATCGTTTATCTTGAGTTTGAGTTACTGGTTTGTTTATGTTCTTGATGGTTATAGGTATTTCTTTTATGGGTTATGTTTTGGTTTGGGCTCAGATGTCTTTTTGGGCTGCTGTTGTTATTACTAGTCTTTTAAGTGTTATTCCTTATTTTGGTAATTCTTTGGTAATGTGAGTTTGAAGTGGTTTTTCTGTTGGTAGTGCTACTTTGAAGTTTCTTTGTATTTTACATTATTTATTACCTTGGGTTTTATTTTTATTAATTATGGCTCATTTGGTTATGTTGCATAGTACTGGTAGTACTTCAAGTTTATATTGTCATGGTGATTATGACAAGATTAGGTTTTATCCTTATTATTTTGTGAAGGATGGTTATAATGTTCTTGTTTTTATGGTTTTTATTATGTTTGTTTTGGTTTATCCTTATTTTTTCAGGGATCCTGAAATGTTTATTCAAGCTGATCCTATGACTAGTCCTGTTCATATTGTGCCAGAGTGGTATTTTTTATTTGCTTATGCTATTCTACGTGCTATTCCTAATAAGGTTTTAGGTGTTGTTATGTTGTTAGCTAGTATTTGTGTGTTTTTTGCTTTTGCGTTTATTAAAAATTATACTTCGGTTTTAGCTAATTTAAATAAGTTTATGGTTTTTAATTTTTTGTTTATTGGTGTTCTTTTGAGTTGGTTAGGTCAATGTCCTGTGGAGACTCCTTATAATGTTTTAAGAGTTGTTTTTACTTGTATGTATTTTATTTGTGTTTTTATTATATTGTTGTATAATTGGTTGACTTATTATTTATTTAAGTAGTTTGTTGGGGTTTTAGTTTATTTAGAATATATCGTTTACACCGATGAGGTTTATAACCCTTTTGTTTGGGGCATTAAATAGATATTCCTATGTTCAGTTGCGGTCTGAAAAGATATATGCCTTTTGTTGCTGTATTTTTGATTTAGTTTATTGACTTTTTTGTTTAAAGGTAATCGTATGATTTATATTTTAATTGGTATTGAGTTTTTGGTTTTGAATGTGTTTTTATTTTTTAGTCAGTTGTTGAGTGCTATAGCATTTTTTGTTTTGTTGTGTTTTAGTGTGGTTTCTAGTGTTTTAGGTTTGGTTTTGTTGGTTGTGCAAATTAAGTCTTTTGGTACTGATAATTGTATTTTTTTCCGAATTAGTAAAATTTATTATGTTGCTTTGATATGGCAGAGTTCCTTTTTAAGGATTCGGTAATGGGTTTAGTATAATATAATATATTAGGTTTAGGTCCTAGAGATTGAGTGCCCATTTTGTTAAGTAAAAATTCTAAGTATTATAGTGGTATTTCTTACTGGTTTGAGTCTTCTAATCATAAAGATATTGGTACTTTATATTTGATTTTTGGTATTTGGTGTGGTATGGTTGGTTCTGCTTTGTCTATGTTGATTCGTATAGAGTTAAGTAAACCTGGTTTTTTTATTGGTGATGGTCAGTTATATAATTCTATTTTAACTGCTCATGCTATTTTAATGATTTTTTTTATGGTTATGCCTGCAATGATTGGTGGTTTTGGTAATTGAATGGTTCCTCTAATGTTAGGTGCTCCTGATATGAGTTTTCCTCGTTTAAATAATATTAGTTTTTGACTATTGCCAAGTTCTTTGGTTTTATTGTTGACTGCTTGTTTTGTTGATTCTGGTTGTGGTACTAGTTGAACTGTTTATCCTCCTTTATCTACTTTGGGTCATCCTGGGAGAAGTGTTGATTTAGCTATTTTTGCTTTGCATTTAGCTGGTGTGAGTTCTATCTTAGGTGCTATTAATTTTATGTGTACTACAAAAAATCTTCGTAGTTCTTCTATTAGTTTAGAGCATATGAGTTTGTTTGTTTGAACGGTATTTGTTACAGTATTTTTATTAGTGCTTTCTTTACCTGTTTTAGCGGGTGCTATTACTATGTTGTTGTTTGATCGTAATTTTAATACTTCTTTTTTTGATCCAAGTGCTGGTGGTAATCCTTTGATTTATCAACATTTATTTTGATTTTTTGGTCATCCTGAGGTTTATATTTTAATTCTTCCTGCTTTTGGTATTATTAGTCAAAGTACTCTTTATTTAACTGGTAAGAAGGAGGTATTTGGTACTTTGGGTATGATTTATGCTATTTTGAGAATTGGTTTAATTGGTTGTGTTGTTTGGGCTCATCATATGTATACTGTGGGTATAGATATTGATTCTCGTGCTTATTTTACTGCTGCTACTATAATTATTGCTGTGCCTACGGGTGTTAAAGTGTTTAGTTGATTGGCTACTTTGTTTGGTTCACGTTTGGTCTTTCAACCGGTGTTGTTGTGAGTAATTGGGTTTATTTTTTTGTTTACTATGGGTGGTATGACTGGTGTTATGCTTTCAAATAGTAGAATTGATATTGTTTTACATGATACTTATTATGTGGTTAGTCATTTCCATTATGTTTTAAGACTTGGGGCGGTATTTGCTTTATTTTGTGCTGCTTCATTGTGGTGAAGTACAATTACTGGATTTGTTTATGATAAAATAATAATGTGTTGTGTGTTTTTTTTATTCTTTATTGGGGTAAATTTAACATTCTTTCCATTACATTTTGCAGGTTTACATGGTTTCCCTCGTAAGTATGTTGATTATCCTGATGTTTTTGCTGTTTGAAATGTTATTAGTAGTTATGGTAGAATAATTAGTATGTTTGCTTTATTTTTGTTTATTTATGTTTTAATTGAGAGATTTATGTCTTATCGTTTAAGTTTAGTAGATTATTTCTATAATAATAGTCCTGAACATATGTTATCGAATATTGTTTTTAGTCATTCTTATCAATCAAATATTTATTTTAGTGTAAAAGATTATGGGAATTAGTATAATTATAGTATAATTGACTGTTAATCAAAAGGTTTTATTCCCAGGGGTTCTTAGTATATTTTAGTACAATTGATTGCAGATCAAATGGATAATGAACCTTATCCATCATAGTTTTTATTGATTAGCTTTTAGGTTGTTTTTGTGTTATACTAGTTATATTAATATAGATCCATTAAAGTCATGTTTGTTGTTAGTTTTAAGAATGATTGTTATATTACCTGTTCTAGGTATTACTTCTCATGCTTGATATGCATATTTTGTTTGTATATTATTTTTGAGTGGTATTTTTGTTATTATAGTTTATTTTTCTAGTTTATGTAATTATTTACATTTAAGTCATAATATGGGTCTATTAGCTTTAGCTTTGTTATTGATCAGTTTAACTGTAATTTATAATTACAATTGATGTTTAATGAGTTTAAGTACGTTTTATTATAGTGTTTATTTTAATTGAATATTGTTTATTATTGTGGTAATATTGATTTTTATAAATATTATTAGTTTATTAATTACTGGTAAGGGAGCGCTTCGTAGATTTTAGTGAGGTAGGATAAGTTAGTCTAGTGGGTTCATACCCCATAGGTGGTCTATGGCCCCTCATTATGAAATATTCATGAAAATGAATATGGTGGATTATGGGTTTTTTTTGAGATATTATTTTTGGTTTTACCATTTGTTTTTATCTCTTTGTTTAATTATTTTCAAGGGTTTTCTATGCCTATAGCTGGTAGTAAGTTTGCTGTTTATATGGATTGGTTTCATAATTTTAATTGTAGTTTGTTGTTAGGTGTTTTGACTTTTGTTGCTGGTATGATCTTGTATTTATTTTTAAATAAATATACTTATAAGAATCATAAGGTTGAGTATCAATTTGGTGAGTTGATGTGTAGTGTTATTCCTACTGTTATTTTATTGATGCAGATGGTTCCTTCTTTGTCTATTCTTTATTATTATGGTTTGATGGCTACTGATAATTCTTTGACTATTAAAGTTACTGGTCATCAGTGGTATTGGTCTTATGAGTATGCTGATATTGAGGGTCTTGAGTTTGACTCTTATATGAAGCCTCTTGATTCTTTGAATTTAGGTGAGCCTCGTTTATTAGAAGTAGATAATCGTTGTGTTGTTCCTGTTAATACTAATATTCGTTTTTGTGTTACTTCTGCTGATGTTATTCATTCTTGGGCTCTTCCAAGGCATGCTATTAAATTAGATGCTATGGCTGGTGTTCTTTCTACTGTTAATTATAATTTTCCTTTGGTTGGTGTGTTTTATGGTCAGTGTAGGGAGATTTGTGGTGCGAATCATAGATTTATGCCTATTGCTTTAGAAGTTACTACTCCTGAGTTGTTTAAGGATTGAGTGATGGGTAGTGTTATAGAGTAGTTTTATAAGGGTATTAATTTGGTGTTTGCCTTGGTTTATTACTCTTTTGTTTCATAATTTTCATATTTTAACTTTGTCTAGTTATCCTTTCTTGATGTCTATATCTGCTTTAGGTCTTACTACTTCTTTGGTGGTTTGGTTTGCTTATGGTATTTATTATGGTGTTTTGTTTAGTTTATTTGTTTGTCTTTATGTTGGTTTATTGTGGGCTAAGGATATTTGTATAGAGGGTTTAAGTGGTTATCATAATATGTTTGTTATGGATGGTTTTAAGTTTGGTTGTTTATTATTTATTTTTAGTGAGTTTATGTTCTTTTTTGGTATTTTTTGAACTTTTTTTGATGCTGCTTTGGTACCTGCTCATGAGTTGGGTTTATCTTGATCTGCTATGGGTTTGAATATGGTTAATCCTTTTGGTCTTCCTTTGTTTAATACGATTATTTTGTTAAGTAGTGGTGTTACTGTTACTTGATCTCATTATTCTTTATTGTGTAATAAAGATTGTAAGCCTGGGTTGGTTTTAACTATTTTATTGGCTATTTTGTTTACTGCTGTTCAGTTGTTTGAGTATTATTCTGCTTCAATGTCTATTGCTGATGGTGTTGTAGGTAGGATTTTTTATTTTTCTACTGGTTTTCATGGTTTACATGTTTTTCTTGGTACTTTATATTTGGCTTTTAATTTATATCGTGTAATGGGTTATCAGTTGAATTATAATCATCATTTATCTTATGAGTTTGCTATTTTGTATTGGCATTTTGTTGATGTGGTTTGATTGTTTTTATTTGTGTTTGTTTATTGGTGAGCTTATTAAAAGCTTTAGTATAATTTTAGTATGTCCCGCTGTCAATGGGGAGGTAGTCAAAGCTTTAATTGTTGATTTTCTATTGTTATCTTTGACTTTTTTTCGAAATATGCATTTGTTTTTTTTTTTTTTATTATTATTTTGTTTAAGTGCTATAAATGTTTATAGTTGACATGGTTTGTTTTTTTTTATTGATTCTCAAGTATTTGTTGCTATGATGTTTATGTCGATGTTTATTCTTGGTTTGATTATGTTTACTGAAAAGAGTCGTGGTTTATTATATCTTTCTCAAGCTTTAGTGTTTATTAGTATTTTGTTTTTTATTCCTGGTAATGTTTTGATGTTTTATTTATTATTTGAGTTGTCGATGTTTCCTATTCTTATTATAATTTTAGGTTATGGTTATCAAATTGAGAAGCTTAATTCTTTTTATTATTTGTTATTTTATGCTTCTTTGTGTTCTTTTCCTTTCTTATTTGTTTATTTAAATATGGATTTTAGTTTTATGTTGGTTTATTTTGATATGGTTTTATCTTGGGAGGTTGTTTTTATTCTAAGTTTAACTTTCTTGATGAAGTTTCCTGTGTTTTTTCTTCATCTTTGATTACCGAAAGCTCATGTAGAGGCTCCTACTACTGCTTCTATATTGTTGGCTGGTTTGTTACTTAAATTGGGTACTGTTGGTTTTATTCGTATTGTTAAGTGTTTATCATTTTGTCATTTGAATTTTTATTTTTTGGTTGCTTTTTTAGGTATGATTTTGGCTGCTTTTAGGTGTGTTTTTCAAAGTGATGTTAAGGCAATAGCTGCTTATTCTTCTATTACTCATATAAGGTTTTTGTTGTGTACTTTATTGTTTATGAGTATGTCTGGTAAGACATCGTCTGTTTTGATGATGGTTGCTCATGGTTATACTTCTACTTTGATGTTTTATATGATTGGTGAGTTTTATTCTGTTGCTCGTACTCGTATGGTTTATTATTTTAATAGTTTAATGAATTCTAGTTTATTTTTTTCTGTTATGTTTGCTGTTTGTATGTTGTCTAATTGTGGAACTCCTCCTAGTTTATCGTTTATTGCTGAGTTTATGTCTTTTAGAAATATATATTGTTTGTTTGGTGGTTTTTTCTTAGTATTTTTTGTATATTTTGTTGTTTCTTTTTATTATTCTGTTTATTTGATTGTAAATTCGTTTATGGGTAAGTCTTATTATGACTTATCTGTTTGAAATGTTTATTGTTTGGTTCCTATTTTGTTAATGTGTTTTAATGTATTTTGATTTGGTTTGATTTTTTAGGTAAGTTATTTGTTTTGGTTCTTACCAGGTTTGAATCTTACTTATTTTATATGTTTTTTGTGTTAGTTTATTTATAGTTTTTTTATTGGGTTTATTCTTGTTTATACCTCAAATGAAGTTGGGAATCTATTTGTTGGATTGGAGTTTTCTTGGTTTGAAGTTGAATTTTAGTTTTGGTAATCTTTTTTTTTCTGTGATTTTATTGGTAGTTAGGGTGAGTGTGTTGTACTATTCTTTGTATTATATAAATGGTGAAATTAATTTTTATTATTATATGATAGTTTTATTAATTTTTATTGGTAGTATGTTTGGTTTAATTTTTGCTAATTCAGCTTTTACTATAATGGTATGTTGGGATTTGTTAGGTGTTTCTAGTTTTTTTTTAGTGTTGTTTTATAACAATTGAGATTCTTGTTCTGGTTCTATGAATACTGTTTTAACTAATCGTTTGGGTGATTATTTTATTTTTATGTTTTTTGCTTTATCTTTTTTTAGTGGTTATTATTTTTTTAGTTTTTCTTTAGTTAGTATATATTTTGTGTTATTTTTACTATTGGCTGCTTTTACTAAGAGTGCTCAATTTCCATTTAGTGGTTGATTACCAAAGGCTATAAGTGCTCCTACTCCTGTTAGTGCTTTGGTACATAGTAGTACTTTGGTTACTGCTGGTTTGGTTTTATTGATGAATTTTAATTTGGTTAATTTGACTGTTCCTGTTCAAAGTGTGTTGTGTTGAATTGGTTTATTTACTATGTTTTTTAGTTCTATTTCGGCTTTGGTTGAAGCTGATTTAAAGAAAGTTGTTGCTCTTAGTACTCTTTCTCAAATAGGTTTTAGTATGCTTACTCTTGGTTTAGGTTTGAATTATATTGCTTTAATTCATTTACTTAGTCATGCTTTGTTTAAAAGTTGTTTGTTTATGCAAGTTGGTTATATTATTCATTGTTCTTATGGACAACAGGATGGTCGTAATTATAATGGTATAGGTTCGTTACCATATTTTATTCAGTTGCAATTATTAGTGACTTTGTTTTGTTTGTGTGGTTTATTTTTTACTAGTGGTTCTGTAAGGAAAGATTTAATTTTAGAGGGGTTTTTTATAAATTCTTATTCTATGGTATTTGCTTTAATGTTTTTTGTTTCAGTGTTTCTTACTTTTTGTTATAGTTATCGTTTGTGATCAAGATTATTAAACACCTCAACTAATCCTATATTTCATTTTAGTGATAGTATGGTTATGAATTTTGTGAGGTTGGTATTGGTTTTTATGTCTATTTGTTTTATGTGATGATTTAATATTAATATGCTTTGTATTCCAAGATTTTTTTTATATATTGATCAATATGTTCCAATTATTTATATGTGTTTAGCTATTATGTGTATTTTTATTAGTTTCAAGTATATTAATAACGAATTATTATATAAATTTTTAGCTGATTATTCTCCTTTATTAGCCCAACGTATTTTACCTTATTTTAATTTTAAAGTGGTTGAAATGTTTTTGAATTCTATTGTTCGTAATGCTTTTAGATATTTATTTGTTTTAGGTGGTGTAAATGCTAAGTATATAACTACTTATGTTAATTCAGTGGCATTTATTGTGTTTGTATTGTTTATTTTAGTTTCAGAAATGAGAGTTAAATAGATTTAATCTTTAAATATTTTCTGAATAGAGTGATAACGAATATGATAGAATTTGGTTTTTTTTTTCAGGGTATACCCTGAAGGGATT
```
