## Supplementary material for "Genomic analysis of Strongyloides stercoralis and Strongyloides fuelleborni in Bangladesh": S2 File (part 1 of 2)

```
>Bangladesh_Human_C19 - f2
GTCGTTTATTTTTCGATTTTTTTATTTATGATTTTGTTGGTTTTTTTTGTTGTTTTTTTTGTTATACAGAGTATTGCTTTTATTACTTTATATGAGCGTCATTTGTTGGGTCTTAGTCAATCTCGACTTGGTCCTACAAAGGTAGGTTTTTTTGGTGTTTTTCAGGCTATTGTAGATGGAGTTAAGCTTTTAAGTAAAGAACAATTTTTACCTTATAATTCTTCTTATTTTTTTTTTTTGTTTATTCCTTCTGTTTCTTTTTGTTTGATATATTTGGAGTGGTTTGTTCTTCCTTTTTTTTTTGATTTTTTTACTTTTAATTATTCTGTTTTGTTTTTTCTTTGTTTAATTGGTTTTTCTGTTTATACTACTTTAATTTCTGGAATTGTTTCCAAATCTAAGTATTCTATAATTGGCTCTATTCGTTCTAGTAGTCAGAGTATTTCTTATGAGATTTCTTTTACCTTTTTTGTTTTCTGTGTTGTTCTTCATGTTGGTGTTTTTAGTTTTTTTAGTTTTTTTAGTTTTAGTATAGTTGTTCTTTTTTTTCCTTTCCTTATTATGATTATTGGTGAGCTTAATCGTGCTCCTTTTGATTTTTCTGAGGGTGAGAGTGAACTTGTTAGTGGTTATAATATTGAATATTCTAGTGTTGCTTTTGTTCTTTTGTTTTTGAGTGAGTATGGTGTTTTGATTTTTTTTTGTGTTCTTTTTTCTTTTTTATTTTTTGGTGGTTCTATTTTTATGTCTTTTTTTATTTTTTCTCTTTTGATTTTTATTCGTAGTTCTTTCCCTCGTTATCGTTATGATTTAATGATAGGTTTTTTTTGATTTGTTATGTTACCTATTTCTATGATTTTGTTTTTGTTTTTTTGTTTGTTATTTTTTTAGGGATTTAGTTTATATTAAAATGTTTGTTTTGCATACAAAAGAATTTTTTCTCTGGGTTTTTTTTTTTAGTTTATAGATTTGATTATGGTCATTGTAATGATAAAATGGTGTTATATAATTTTTAATCACTTGAGTGGACAATGTTTTTCTATCCCGGCAATGTATTGCTTGTATAAACTCAGTACCAGAATAATCGGATAGACTGAGTAAGCTTATACCCTAAATGTGTTTTGGCCATGGTTTTTTTTTTGATTTTTTTACAACTGTTTAGTGCAATGTGCAGTTTTTTTTTGTTGTTTTATCTTGGTCAATAAGATTAGATAAATGACCTGGATTAGTACCCAGTTAATCTAAATTTAAAAGTTGCAGGAGTAAAGTAATATTTAAACTGTAATAATATTGGCGGATTTTTTAATTATCTTTGGAGGTTGAGCTGTAATTGAGAACCCTCATTATCAGCTTTGATTTTTGTCGCATGTATGATCGTTTATGTCCTTCTTAAAGAGGTGCATTAAAGATTATTTGGTGTTTAATCAATGATATCTATTAAAACAGATAAATACCTGGTATATATCAAAGTTTTCGTTTGACCTACAATATCTTATGTTTCGGATAAGGGGGAGAGATTTTCCTTTGAAGTTGTAAAAGACAGTAAATGCTTTTTAATGTAGCATTGAAGTATTTAGAGAAATCGTACAAATCATCCATCAATTGCCCACAGGGGAGTAAGTTGTAGTAAAGTAGGTGTAGGGGAATCTGTACCTAGTTTAAGTTGGTTATATTTTAATAATTTGGTTTTTTTCCAAGTGTTTTTTCCTTCTTTAATAAGTTAGTATATTTTAGTACATTGGGTTCATATCCTAAAGGAGAATTTTCACTTATTTTTTATTGTTTTTTTTATTTAATTTTTTCTTTTTTAAGGGGGTASTTTTAAGGNGTTTGGGAGTTATTAGTATAAGAAGTATTTTTAATTGCAAATTAAAAGGTTAATAGCTTTTTTTATTCTTTTAAGTTTTTAAATGTTCCTGTCAGTTTTTCTTTATCTGTTTTTTGAAATTTTGGTAGTATTTTGGGTATGGTTCTTTTTTTTCAGATTTTTAGTGGTTTATTTTTATCTTTTTATTATGTTGCTGATGGTTTTAATTCTTTTTCTAGTGTCCAGTATATTATAAGTGATGTTAATTTTGGTTGGGTTTTTCGTATTTTGCATTTTAATGGTGCTAGTTTATTTTTTTTTTTTTTGTATTTACATTTTTTTAAGGGTCTTTTTTTTTGTAGTTATCGTTTATCTGGTACTTGGATTATTGGTTTAACTATTTTTTTTTTTGTTATAATGGAGGCTTTTATAGGTTATGTTTTAGTTTGGGCTCAGATGAGTTTTTGAGCTTCTGTTGTTATTACTAGTCTTTTAAGTGTTATTCCTTATTTTGGTTTTTCTGTTGTTTATTGAATTTGGAGTGGTTTTTCTGTTGTTAATTCTACTCTTAAGTTTTTTTTTGTTATTCATTTTTTAATGCCTTGGTTGGTTTTTCTTTTAGTTTTTGTTCATTTATTTTTTTTACATTCTACTGGTAGGACTTCTGTTTTATATTGTCATGGTGATTATGATAAAATTAGTTTTTTTCCTTATTATTTTTATAAGGATTCTTATAATTTGGTTGTTTTTTTTCTTTTTTTTATTTTTTCTTTTTTTTTTCCTTTTTTACTTGGTGATCCTGAGATGTTTGTTGAGTCTGATCCAATGGTTAGACCTGTACATATTGTTCCTGAGTGATATTTTTTATTTGCTTATGCTATTTTGCGTGCTATTCCTAATAAAGTTTTAGGAGTTTTTTTTCTTGTTTTTAGTATTTTTATTTTTTATTTTTATGTTTTTTTTAATAATTATTATAGTGTTCTTGATAATTTGAATTTTTTTTTGGTTGTTTTTTTTATTTTGGTTTCTGTTTTTTTAAGTTGATTAGGTCAGTGTCATGTTGAATATCCTTTTATTGATTTGAGAGTTGTTTTTTCTTTTTTGTATTTTTTTTTTGCTTTTTTAATTGTTTTCTCTCGATTTTTAACTAAATTTATTTTTTCTTAGTAAACTTAGTATAATTTATTATATTGGATTTAGGATCCTGGGATTTTTGTTTACTTTTAATTATTTTCAAGGTTACATGATAGGGTTTTCTAATAATTATCTTTGTAGATATATGGATTGGTTTCATAATTTTAATTGTAGTTTGTTATTTGGTGTTTTATTTTTTGTTTTTATAGTTATTGTTAATCTTTTTGTTAATTCTTATTATTTTAAGAGTCATAATATTGAGTATCAATTTGGTGAGTTTTTATGTAGTTTGTTACCTATATTTATTTTGGTTTTTCAAATGTTTCCTTCTTTATCTTTGTTGTATTTTAGTGGTTTGTCTTATTTAGATAGTAGTTTAACTGTTAAAGTTGTTGGTCATCAGTGGTATTGAAGTTATGATTATAGGGATATCGGTGTTGAGTTTGATTCTTATATGAAGTCTATTGATTCTTTATTGATTGGTGAGCCTCGTTTATTAGAAGTTGATAATCGCTGTGTTGTTCCTTGTGATACTAATATTCGATTTTGTATTACATCGGCTGATGTTATTCATTCTTGATCTCTTCCTTCTTTTTGTATTAAACTTGATGCTATGAGTGGTATTTTAAGTACTGTCACTTGTAGTTTTCCTATGGTTGGTGTTTTTTATGGTCAGTGTTCTGAGATTTGTGGTGCTAATCATAGTTTTATGCCTATTTGCTTGGAGGTTTCTTTGTTGGAAAATTTTAAAGATTGATGTTATTTAATGTCTAGTTAATTTTGAGGTATTAGTATATTTTAGTATTATTCTTTTTCGAGGAGTCGGATTTATACCTTTATTGAATTAGCATAATTTAATGTATTTGTTTTAAGCGCAAAAGATTTTATTCAATTTTACTCTTTTAGTTTATAAAAAATATGACTTTGAAGCAGTTAAGAATCATAGAGTATATTTTTTTTTTATATATATATTAGTATTGCATACTATGTTAGGATATTTTCAAAGATTTTGATAAATAGAAGCAAAGTGTTTAAGGTGTAGTTTTTTTTTTTGTTACAAAAATAATTTTACTACTCTTAGTGTTGATACATCGAACTTTGTGATATCTGTTTTTAATTTTTATATTAGAAAATTATATGTTGTTTTTTTTTTTTGTGGTTTCAATAATTTGAAGTTTTTTTGTTTTAAGTTTTATAACTTTACTACCTTACTTTTCTTTTTTTCTTTTTAATTATAATTCTTTATAGTTTTTATTATCTAACAATTAGTAAATTAATAAATTATGTTTTTTTTTTTAATATAAATGAATTACTAATTATCTGGTCAAATGTTTATTAAAGACTTAGGATTTATATTAAATCTGTCTTCTGCCCTATGGTTTTTTTAAATGGCAGTCTTAGCGTGAGGACATTAAAGTAGCAAAATAATTTGTGCTTTTATTGGGTTCGAGTATGAATGAAGTTTTGGCTGGTGATATTTTTTTTTTTTTTTGAATTTAATATACATCTAAAAAGAGATGTTTATAATAAAACAAAGATAAGTCTTCGGAAATTTTATTTCTATTAAAAATTTTTTTTTTTAGTAATTTATCTAGGGAAGATTATTATATAATTTTTTTTTACTATTTTTAATTTAAAAAATTACTCCGGAGTTAACAGAAAAACATGCCTTATGTAGTTCTTATATTTTGGTAAGTTTTACATCGATGTTGTATCTTTATTAGCTGAAGAGGAGAAATTTCAGTTTTTTAGACTGTTCTTCTTTTAATAAATAAAACGTGATATTAGTTTAATTCATCGTGAGATAGAATTGTTTATCTTGTTTATTATTTTTTTTTATCGGGATTAGTACGAAAGGAATTTCACTATAATTTTAAATTTTTTAATCTTTTTTTTAATTTTTTTTGTTTATTTTTTTCTTGCCTTAGTTTTCTTGTTTTTGATCCTTTAAAGAGTGCTTTTTTTTTAGTTCTTTCTTTAATTTTTTTGGTTTTTTTTATTTCTTTTGGTTTTTATGTTTGGTTTTCTTATTTTATTTGTTTGATTTTTTTGAGTGGTATTTTTGTTATCATTGTTTATTTTTCTAGTTTTTCTAAATATATTTATGTTAATGTTAATTTTTTTCTTGTTCTTTTTGTTTTCTTGTTTTTTTTTTTTTATTCTTTTTTTTTCTTTTTGGATCCTAGTTACTATAATTCTTTAAATTTTTTTTATTATGATTTGTTTTTTTCTTTTATTTTTTGGGTTGTTTTTTGTTTGTTTTTTTTTATAAATTTTATTAGTTTTTTTCTTTGTTTTTCTGGTGCTCTTCGACTATATTAATTTTGGTTTATTAGTATAATGAGTATATTTGATTTCCAATCAAATGGTTATTAAACTATGCTATTTTAGTTTATATAAAATGTCTAATTTGTAATTAGAAGAATTTTTAGCAACTTTCTAGTCTTTGTTTTTTATAGTACTAATCATAAAGATATTGGTAGTATTTATTTAATTTTTGGTTTATGGGCTGGTATAGTTGGTTCTGCTCTTTCTATAATTATTCGTATCGAGTTAAGTAAGCCTGGTATGTTTATTGGGGATGGTCAATTATATAATTCTATTTTAACTGCTCATGCTATTTTGATAATTTTTTTTATGGTTATACCTAGTATGATTGGTGGTTTTGGTAATTGAATGGTTCCTTTAATATTAGGTGCACCTGATATAAGTTTTCCTCGATTAAATAATATTAGTTTTTGATTGTTACCTGCCTCTATTTTTTTGGTTTTTTTGGCTTGTTTTGTTGATAATGGTTTAGGTACTAGTTGAACTATTTACCCTCCTTTATCTACTTCAGGTCACCCTGGTTCTAGTGTTGATTTGGCTATTTTCAGTTTACATCTTTCTGGTATTAGTTCTATTTTAGGTGGTATTAATTTTATGTGTACTGTTAAAAATTTACGTTCTAGTTCTGTTTCTCTTAATAATATGAGTTTATTTATTTGGACTATTTTTGTTACTGTTTTTTTATTGGTTTTGTCTTTACCTGTTTTAGCTGGTGCTATTACTATGTTGTTAATTGATCGTAATTTTAATGGTTCTTTTTTTGATCCTAGTTTTGGTGGTAATCCTTTGATTTATCAGCATTTGTTTTGGTTTTTTGGTCATCCGGAAGTTTATATTTTAATTTTACCTGCTTTCGGTATTATTAGTCAATGTACTTTATATTTGACTGGTAAAAAAGAAGTTTTTGGTTATTTGGGTATGGTTTATGCTATTTTAAGTATTGGTTTAATTGGTTGTGTAGTTTGAGCTCATCACATGTATACTGTTGGTATGGATTTTGATTCTCGTGCTTATTTTACTGCTGCTACTATAGTAATTGCTGTTCCTACTGGTGTAAAAGTTTTTAGATGGTTAGCTACTTTTTTTGGTACTGTTATAGTTTACCAACCTTTGTTATTTTGAGTTATAGGTTTTATTTTTTTATTTACTATTGGTGGTTTAACTGGTGTTATGTTATCTAATTCTAGAATTGACATTATTTTACATGATACTTATTATGTAGTATCTCACTTTCATTATGTTTTAAGTCTTGGTGCTGTTTTTGGTTTGTTTGCAGGTGTTACTTTGTGATGGTCTTTTATTACTGGTTTTGTTTTGAATAAAATTTATATGTATTCTGTTTTTTTTTTATTTTTTATTGGAGTTAACATGACTTTTTTTCCTTTACATTTTGCTGGTTTACATGGTTTCCCACGAAAATATGTGGATTATCCAGATGTTTATTCTTTTTGAAATGTTTTATCTTCTTTTGGTTCTCTTATTAGTATTTTTTCTCTTTTTTTTTTTGTTTTTGTTCTATTAGAATCTTTTATTAGTTATCGTGTTTTAGTTGTTGATTACTTTAATGGTGTTAGACCTGAAAATACTAATTTAGGTTATAATTTTTATCATAGTTTCCAAGATGGGGTTTATTTGAGAGTACCTCATAATTAATTGTTTTTATTTTTTATTGGTATTTTTTTCCTTTTTTATAAATTTCGACGTTTTATTTTTGTTATTATTTCTTTTGAATTTTTAATGATGGGAGTTTTTTATTTGTTTTCTTTTTTTTTTGGTTTTTTTTCTTTTTTTTACTTTTTATGTTTTAGTGTTTTTTGTAGTCTTATGGGTGTTGTTTTAATAGTTTATTTTATTAAGTTTTATGGTTGTGATTATGTTTTTTTTTAAAATCACATANTATCAAACCCCAATTGAGTGGTTAGCTTAAGTTTAAAGCACCGGATTTTTAATCCGGGGATTAATCTGCTTAAAACTGTTTTTATTTTGATTTGAAATCAAAATTTGGATTTTTCCGCAGTTTTTGTCTTTATTTTTGATTTTTTTTTATTGTTTTTTGTTTTTGTTTTTTGTTTTTGTTTTTTGTTTTGTTTTTGTTTTTTGTTCCTTTTTTTAAGTTTTCTTTCTTTTTTTTTGATTTTGGTTTTATTGTTTTTAAGTTTAATTTTTATTTAAGTAGTATTGTTTTTTCTTTTGTTTTGATTTTGATTTCTGTTAGTGTTTTTTTTTATAGTCTTTATTATCTTAATATGGAAATTAATTTTTTTTATTATTTTTTTGTTTTACTTGTTTTTATTTGTAGTATATTTTTTTTGGTTTTTTGTGATAGTGTTTTTTTTGTTTTGCTTGGTTGAGATTTGTTAGGTATTTCTAGTTTTTTTTTAGTTCTTTTTTATAATAATTGGGATAGTTGTAGGGGTTCTATGAATACTGTTTTGACCAATCGTATGGGTGATTTTTTTATTTTTGTTTTTTTTTCTTTGTCTTTTTTTACTTTTTTTAATTTTTTTAGTTTTTCTTATTTTTGTTTTTATTCTTCTTTTTTTCTTGTTTTGGCTGCTTTTACTAAGAGTGCTCAGTTTCCTTTTGGTGGTTGATTGCCTAAGGCAATAAGTGCTCCTACTCCTGTTAGTTCTTTGGTACATAGTAGTACTCTTGTCACTGCTGGTATTGTTTTGATAATTAAATTTAATGTTATTATTATGAGTTCTTTTCTTTTGAAGTTGGTTCTTATTTCTGGTGTTTTTACTATGTTTTTTTCTAGTTTTTGTGCTTTATATGAGAATGATTTAAAGAAGGTTGTTGCTCTTAGTACTTTATCTCAAATGGGTCTTTCTATGGTTTCTTTTGGTTTTGGTTTAAGTTTTCTTTGTTATGTTCATTTATTGAGTCATGCTATTTTTAAGAGTTGTCTTTTTATACAGATTGGTTATTTGATTCATTGTTCTTTTGGTCAACAGGATGGTCGTGGTTATTCTTTTGGTAATTTACCTTATTTTGTCCAGCTTCAGATTTTGATTACTCTTTTTTGTTTGTGTGGTTTGTTTTTTTTGAGTGGTTCTGTTAGTAAAGATTATATTCTTGTTTATTTTTTTTCTAATTATTTTATGTTGTTTTTTTCTTTTTTTTTTTTTATTTCTGTTTTTATTACTTTTTTATATAGTTATCGTATTTGAAGTAGTCTTTTTTTAACTTTTTTTAATTCTTTATATTATAGTTGTAGTAGTTTTTTGTTTTTTTTTATTAGTATTCCTTTGGTTTTTTTTTCTTTGTTTTTTATTTGGTGGTTGAATCTTAATTTTTTTAGAATTCCTGTTGTTTTTGTTTATATTGATTTTTATTTTTTTTTTTTTTTTATTTTATTGTTCTTGTTTTTTTATTTTATTGTTTTTAAGTTTTTATCTTTTTCTGTTTATTGTTTTTTGATAGATTATTTTCCTATTTTGTTTACTCGTTTTTTTTATGATTTTAAGTTTTTTGATCTGTTTTTGAATAAGTTAAATTTTACTTTTTTTTCTTTTTTTTCTTTTTCTAGTTTTGTTTCTATATCTTTTTATTTTAATAAGTTTAATTTTTTAGTTGTTTTCATTTTTCTTATTTTTGTTGTTTTTTAGGTATCTAATTTATTTTTTTAGTTTTTTAAAGTTTTTTTTTTTATTGATTTTTTTTTTTTTTTATGATTTTTTTTTTTTGTTTTTTTCTTTTGCTTTTTGTTTTTTTTGTTTTAGTTTTTTTTGTTGGTCTGGTAATTTTTTTTTAATTGATTCTTATTTTTATGTTGCTGTTTGTTTTATGTCTGTTTTTATTTTTTCTTTGGTTTTGGTTTCTGAGCGTCATCGTGTTATTGTTTTTTTTTCTAAGGTTCTTTTGGTTATTTCTTTTTTTTTTTTTTTTTCTTATAGTGTTTTTTATTTGTATGTTTTTTTTGAGCTTTCTATAGTTCCTATTATTATTTTAATTCTTGGTTATGGTTATCAGATTGAGAAGGTTAATTCTTTTTTTTATCTTGTGTTTTATGCTACTTTTTGTAGTGTTCCTTTTCTTTTTGTTTATTTTAGTTTGGATTTTTTTTTTGTTGTTCCTTATTTTGATTGTTTTATTTCTTGGGAAATGGTTTTTATTATTAGTTTGGCTTTTATAATGAAATTTCCTGTTTTTTTTTTACATCTTTGGCTACCTAAAGCTCATGTTGAAGCTCCTACTTCTGCTAGTATTCTATTAGCTGGTTTGTTATTGAAGTTTGGTACTGTTGGGTTTGTTCGTATTATAAAGAGTCTTAGTTATTGTCATATTAATTATTGGTTTTTTTTTTCAGTTTTGGGTATGTTTATTTCTTGTTTTGTTTGTGTTTTTCAGAGTGATTTTAAGTCTTTAGCTGCTTATTCTTCTGTTGTTCATATGAATTTTTTGTTGTTTTTTCTTTTGTTTTTTGGTCTATACTCTAAGACTGGTAGTTTTTTAATGATGGTTTCTCATGGTTATACTTCTTCTGTTATGTTTTATTTTATTGGTGAGTTTTATCGTTCTTTAGGTAGTCGAATGATTTATTTTTTGAATAGTTTTATGTCTTCTAGTTTTATTTTTTCTTTCTTGATTTCTTTGGTTTTTTTATCTAATTGTGGTATACCTCCTTCTATTTCTTTTTTTTCTGAGTTTTTTTCTTTTTCTGGTTTTTTTTCTTTGTTTTATAATGTTTTTTTTTTGGTTTTTTTTTATTTTTTTGTTTCTTTTTATTATTGTGTTTATATTATTGTTATTTCTTTTTTAGGTAAGAAGTTTTTTTTTTTTAAGAGTTGATTTTTTTTTTGATCTCTTCCCTTAATTTTTTTTTGTTTTAATGTTTTTGGTTTTTTTTTATTTTTTTAATAGATTTAAGTTAAGTTAAACTATTAGTCTTCAAAACTAAAAATTTTATCTATAAGGTATTTAGTAGGAATTTTCTATATCCAATTGCGGTTTGGAAGTTTTTTTACCTTAACAAATTTTAGGCGAGTCTTCTAAACTTGTTTTGGGTTTTCCCGTTTGTTTTTTAAGTTTTTTCATAATTTCCATGTTTTGAGTTTTTCTACTTATCCTTTTTTTATGTTTATTTCTTTAAGTTCTCTTTTTTCTTCTTTTGTTGTTTTTTTCAAGTTTGGTATTTTTTCTTTTCTTTTTTTTTCTTTTTTTTCTTTTTTAGTTCTTATTTTTTGTTGGTTTAAAGATATTTGTATGGAGGGTCTTTGTGGTTATCATAATTTTTATGTTATAGATGGTTTTAAGTTTGGTTTTGTTTTGTTTATTTTTAGGGAATTAATGTTTTTTTTTGGTGTTTTTTGGTTTTATTTTGATTCTGCTTTGGTTCCTGCTCATGAGATTGGTTGTGGTTGGGGATTTTTTGGTTTTGATAAGATTAATCCTTTTGGAGTTCCTCTTTTAAATACTGTTATTCTTCTCAGAAGTGGTGTTACTGTTACTTGGTCTCATTATTGTCTTTTGAATAATTTTTATTGTTTAGATGGTTTAATTTTAACTATTCTTCTTTCTTTTATTTTTATTTTGGTTCAGTTTTTTGAGTATAAGAGTTCTAGTTTTTCTATTTCTGATGGTGTTTATGGTAGTATTTTTTATTTTTCTACTGGTTTTCATGGTTTTCATGTTATTTTAGGTTCTATTTTTTTGACTTATAATCTTTTTCGTTTTTTATTATATCATTTTAATTATTCTCATCATTTGGGTTATGAGTTTTCTATTTTGTATTGGCATTTTGTAGATGTTGTTTGGTTATTTTTATTTGTTTTTGTTTATTGGTGAGGTTATTAGGTTTTATTTTTACTTTTTGGATTTTTTTAACTTTTTTGATTTTTTTATTTTTGTTTTTGTTTTACAGTTTATTTTTTGTCAAAAGGATAGTTTAATTAGTGTTTTTTTTAATAAGTTTTTTTCTTTTTTAGTTGGTGTTTTTTCTTATAATTCTTCTTGTTCCATCAGATATATTTTTTCTTCTTTTATTTTTGTTTTTTTGTTGACTTGTTGTTTTGGTGGTTATTTTAGTTATTCTTTTTGTCCTTTGGGTATTATTGAGTTTACTTTTTTTTTTTCTTTTGTTTCTTGATTTTCTACTTTTTTGTTTTTGATTTCTAGTCAGAAGTTTTCTGTTTATATGAAGAAGTCTGGTGATGGTTTTTTTAAGACTTTTTTTTTATTGTTTGTTGAGATTATTAGTGAGTTTAGTCGTCCTATTGCTTTGAGTGTTCGTTTGTTTGCTAATATTATAGTTGGTCATGTTATTAGTGCTTGTTTTTATGTTTTTTTTGAGTGTGTTTTTGGTTTTTCTTTTTTAATTGTTTTTGCTATTGTTTTTGAGTGTTTTGTTTTTATTTTGCAGAGTTATATTTTTTCTCGTTTAATTTATTTATATATTAACGAGTAGCTTTTTAGTTTATTTAAAATTTTTACTTGTGGTGTAAAAGAAATTTGAGCTTTGTAAGTTAGTTTAAGTAGAATTTTTGTTTTTGGTGCAAATGGTTATCTTACATTGAGGATTATTTTAATTTAGAATATTTAGCTGTTAACTAAAAGGTTTATCTTCATAAGAGTTTAGTTTATATTTAAAATATTAAATTGTAAATTTAAAGTTTTTTGCTCTTGCAGTAATTAGTTTAATTAAAATATAACATTTGGATTGTTAAGTTTTTTTACTGATTTTTCTTTTATTTTTTTGTTATTTTTGTTTTTTTTTTAAATTGTTTTATTTGTAATATTATTTTTTGATGGAGTGTTTTTTTTTTAATGACTCTTGTTTTTGTTTTTTTAAATTTTAATAATTCTTATTCTTCTATTAATTATTTTATTTTTCAGGAGTTTCTTGGTTTGCTTTTTGTTTTTTTTTCTTTTGGTGTTTTTCAATTTTTTATTATTTTATTAAAGGTTGGTGTATCTCCTTTTCATTTTTGGTGTTTAAATATTTTTAATGGTCTTAGAGGTTTTAGCACTTTTTGATTTCTTACTTTCCAAAAGTTACCCTATTTTCCTGTTTTTTCTTTTATTTTTGATTATAGTTTTTTTTTTTTTCTTGTTTTTGGTATTATTTTTTGTTATTTCAATCTTTTTTTTTGTAAATCTTTTAAGAGCATAGTTTTTATTTCTTCTGTTGAGTCTTTTAATTGGTTGTTAATTTCTCTTTTTTCTTCTTTGTTTTCTGGTTTTTTTTTGTTTCTTTATTATGTTTTTGTTATGTTTTTTTTGTTGGATTACAGTTCTACTAAAGGTTATGATTTTTATAATTGGGAATTGGTTTTTCTTTTTATAAATTTTCCTATGACTATTACTTTTTTTATTAAAATTTTTTCTATTATTTTTTTTTTTAATATTAGTTCTTTTTATCTATTGTTTGTTTTATTTTTAATGGTTTTTTCTGTTTTTGGTTTTGGTTTTTGGTTTTTTAATGTTGGTTTAAAATTTAGTTATTATGGTTTTTATAATTTTAGTTTTTTTTATTTTGTTTTTTTTCCTTTGATGTTTTTTTGTCTTTTTTAAAAGAGTTTTAGTTTATATAGAATTTATCACTTACAATGATGGGGTTTAAACTCTTACCAATTTAGTAAAATTTTATTATATTGCTTTGATATGGCAAAGTTCTTTTTGATTTGGTATTTTTTGTTTTATTTTTAGTAGCTCTTTTTTCTTTTTTATTTGCTTTTTTTTTTTATTTGTTTGTTTATTTTGCTTCTTTTTTTGATTTTTATTTTTGTAAGTCTTCTTCTTTTGAGAGTGGTTTTATGAGTGTTGGTTTAATTCAGAATTCTTTTAGAATTCACTTTTTTGTTATTATAATTATGTTTGTTGTTTTTGATTTGGAGATTGTTATTTTTATTGGTATTCTTATTTCTGATTTAAATTCTTTTGTTTGTTTTTTTTTTTTGTTTTTTTTTTTGTTCTTGTTTTTTTATATGGAGTGGTATTATGGTAAGCTTGTCTGAAATTTTTAATAGTAAAAAACTTTATTATAATTTAGTATATCTCGTTGTCGTTGAGAAGGTTTTAAGTTTTATCTTATTATTATATTTTTTTTTTTTCTTGTTTTTAGTATCAAAAGCCAGTTGGGGTTTTGATATATTWTATATTATATATTATAAAAATAATATAAATATAATATATTTATTAATTATATTTATATATAAATAATTATATTTATATATATAAATAATTATATTTATATTATTTTTATTWTGTATGTATGTATATTWATGTTGATATTAATTAGTTAATATCATATCCTTTATTTAGGATAATTGTTTGAGGTAAATTTTATTAATTAGGTAAACTTGTTTCATTTAAGCTGATAAACTTTGGACTTTTTTAAGTCCCAAAAGTTTCAGGAAGACAAGTTTACCTAATTAATGGTTTTATTTTAATTGAAATTATATGTCTATAAGTTCGATTAAAATAAAATTTTGTAGTATGATNNNNNNNNNNNNNNNNNNNNNNNNNNNNNNNNNNNNNN
>Bangladesh_Human_C19 - f4
GTCGTTTATTTTTCGATTTTTTTATTTATGATTTTGTTGGTTTTTTTTGTTGTTTTTTTTGTTATACAGAGTATTGCTTTTATTACTTTATATGAGCGTCATTTGTTGGGTCTTAGTCAATCTCGACTTGGTCCTACAAAGGTAGGTTTTTTTGGTGTTTTTCAGGCTATTGTAGATGGAGTTAAGCTTTTAAGTAAAGAACAATTTTTACCTTATAATTCTTCTTATTTTTTTTTTTTGTTTATTCCTTCTGTTTCTTTTTGTTTGATATATTTGGAGTGGTTTGTTCTTCCTTTTTTTTTTGATTTTTTTACTTTTAATTATTCTGTTTTGTTTTTTCTTTGTTTAATTGGTTTTTCTGTTTATACTACTTTAATTTCTGGAATTGTTTCCAAATCTAAGTATTCTATAATTGGCTCTATTCGTTCTAGTAGTCAGAGTATTTCTTATGAGATTTCTTTTACCTTTTTTGTTTTCTGTGTTGTTCTTCATGTTGGTGTTTTTAGTTTTTTTAGTTTTTTTAGTTTTAGTATAGTTGTTCTTTTTTTTCCTTTCCTTATTATGATTATTGGTGAGCTTAATCGTGCTCCTTTTGATTTTTCTGAGGGTGAGAGTGAACTTGTTAGTGGTTATAATATTGAATATTCTAGTGTTGCTTTTGTTCTTTTGTTTTTGAGTGAGTATGGTGTTTTGATTTTTTTTTGTGTTCTTTTTTCTTTTTTATTTTTTGGTGGTTCTATTTTTATGTCTTTTTTTATTTTTTCTCTTTTGATTTTTATTCGTAGTTCTTTCCCTCGTTATCGTTATGATTTAATGATAGGTTTTTTTTGATTTGTTATGTTACCTATTTCTATGATTTTGTTTTTGTTTTTTTGTTTGTTATTTTTTTAGGGATTTAGTTTATATTAAAATGTTTGTTTTGCATACAAAAGAATTTTTTCTCTGGGTTTTTTTTTTTAGTTTATAGATTTGATTATGGTCATTGTAATGATAAAATGGTGTTATATAATTTTTAATCACTTGAGTGGACAATGTTTTTCTATCCCGGCAATGTATTGCTTGTATAAACTCAGTACCAGAATAATCGGATAGACTGAGTAAGCTTATACCCTAAATGTGTTTTGGCCATGGTTTTTTTTTTGATTTTTTTACAACTGTTTAGTGCAATGTGCAGTTTTTTTTTGTTGTTTTATCTTGGTCAATAAGATTAGATAAATGACCTGGATTAGTACCCAGTTAATCTAAATTTAAAAGTTGCAGGAGTAAAGTAATATTTAAACTGTAATAATATTGGCGGATTTTTTAATTATCTTTGGAGGTTGAGCTGTAATTGAGAACCCTCATTATCAGCTTTGATTTTTGTCGCATGTATGATCGTTTATGTCCTTCTTAAAGAGGTGCATTAAAGATTATTTGGTGTTTAATCAATGATATCTATTAAAACAGATAAATACCTGGTATATATCAAAGTTTTCGTTTGACCTACAATATCTTATGTTTCGGATAAGGGGGAGAGATTTTCCTTTGAAGTTGTAAAAGACAGTAAATGCTTTTTAATGTAGCATTGAAGTATTTAGAGAAATCGTACAAATCATCCATCAATTGCCCACAGGGGAGTAAGTTGTAGTAAAGTAGGTGTAGGGGAATCTGTACCTAGTTTAAGTTGGTTATATTTTAATAATTTGGTTTTTTTCCAAGTGTTTTTTCCTTCTTTAATAAGTTAGTATATTTTAGTACATTGGGTTCATATCCTAAAGGAGAATTTTCACTTATTTTTTATTGTTTTTTTTATTTAATTTTTTCTTTTTTAAGGGGGTANNNNNNAGGNGTTTGGGAGTTATTAGTATAAGAAGTATTTTTAATTGCAAATTAAAAGGTTAATAGCTTTTTTTATTCTTTTAAGTTTTTAAATGTTCCTGTCAGTTTTTCTTTATCTGTTTTTTGAAATTTTGGTAGTATTTTGGGTATGGTTCTTTTTTTTCAGATTTTTAGTGGTTTATTTTTATCTTTTTATTATGTTGCTGATGGTTTTAATTCTTTTTCTAGTGTCCAGTATATTATAAGTGATGTTAATTTTGGTTGGGTTTTTCGTATTTTGCATTTTAATGGTGCTAGTTTATTTTTTTTTTTTTTGTATTTACATTTTTTTAAGGGTCTTTTTTTTTGTAGTTATCGTTTATCTGGTACTTGGATTATTGGTTTAACTATTTTTTTTTTTGTTATAATGGAGGCTTTTATAGGTTATGTTTTAGTTTGGGCTCAGATGAGTTTTTGAGCTTCTGTTGTTATTACTAGTCTTTTAAGTGTTATTCCTTATTTTGGTTTTTCTGTTGTTTATTGAATTTGGAGTGGTTTTTCTGTTGTTAATTCTACTCTTAAGTTTTTTTTTGTTATTCATTTTTTAATGCCTTGGTTGGTTTTTCTTTTAGTTTTTGTTCATTTATTTTTTTTACATTCTACTGGTAGGACTTCTGTTTTATATTGTCATGGTGATTATGATAAAATTAGTTTTTTTCCTTATTATTTTTATAAGGATTCTTATAATTTGGTTGTTTTTTTTCTTTTTTTTATTTTTTCTTTTTTTTTTCCTTTTTTACTTGGTGATCCTGAGATGTTTGTTGAGTCTGATCCAATGGTTAGACCTGTACATATTGTTCCTGAGTGATATTTTTTATTTGCTTATGCTATTTTGCGTGCTATTCCTAATAAAGTTTTAGGAGTTTTTTTTCTTGTTTTTAGTATTTTTATTTTTTATTTTTATGTTTTTTTTAATAATTATTATAGTGTTCTTGATAATTTGAATTTTTTTTTGGTTGTTTTTTTTATTTTGGTTTCTGTTTTTTTAAGTTGATTAGGTCAGTGTCATGTTGAATATCCTTTTATTGATTTGAGAGTTGTTTTTTCTTTTTTGTATTTTTTTTTTGCTTTTTTAATTGTTTTCTCTCGATTTTTAACTAAATTTATTTTTTCTTAGTAAACTTAGTATAATTTATTATATTGGATTTAGGATCCTGGGATTTTTGTTTACTTTTAATTATTTTCAAGGTTACATGATAGGGTTTTCTAATAATTATCTTTGTAGATATATGGATTGGTTTCATAATTTTAATTGTAGTTTGTTATTTGGTGTTTTATTTTTTGTTTTTATAGTTATTGTTAATCTTTTTGTTAATTCTTATTATTTTAAGAGTCATAATATTGAGTATCAATTTGGTGAGTTTTTATGTAGTTTGTTACCTATATTTATTTTGGTTTTTCAAATGTTTCCTTCTTTATCTTTGTTGTATTTTAGTGGTTTGTCTTATTTAGATAGTAGTTTAACTGTTAAAGTTGTTGGTCATCAGTGGTATTGAAGTTATGATTATAGGGATATCGGTGTTGAGTTTGATTCTTATATGAAGTCTATTGATTCTTTATTGATTGGTGAGCCTCGTTTATTAGAAGTTGATAATCGCTGTGTTGTTCCTTGTGATACTAATATTCGATTTTGTATTACATCGGCTGATGTTATTCATTCTTGATCTCTTCCTTCTTTTTGTATTAAACTTGATGCTATGAGTGGTATTTTAAGTACTGTCACTTGTAGTTTTCCTATGGTTGGTGTTTTTTATGGTCAGTGTTCTGAGATTTGTGGTGCTAATCATAGTTTTATGCCTATTTGCTTGGAGGTTTCTTTGTTGGAAAATTTTAAAGATTGATGTTATTTAATGTCTAGTTAATTTTGAGGTATTAGTATATTTTAGTATTATTCTTTTTCGAGGAGTCGGATTTATACCTTTATTGAATTAGCATAATTTAATGTATTTGTTTTAAGCGCAAAAGATTTTATTCAATTTTACTCTTTTAGTTTATAAAAAATATGACTTTGAAGCAGTTAAGAATCATAGAGTATATTTTTTTTTTATATATATATTAGTATTGCATACTATGTTAGGATATTTTCAAAGATTTTGATAAATAGAAGCAAAGTGTTTAAGGTGTAGTTTTTTTTTTTGTTACAAAAATAATTTTACTACTCTTAGTGTTGATACATCGAACTTTGTGATATCTGTTTTTAATTTTTATATTAGAAAATTATATGTTGTTTTTTTTTTTTGTGGTTTCAATAATTTGAAGTTTTTTTGTTTTAAGTTTTATAACTTTACTACCTTACTTTTCTTTTTTTCTTTTTAATTATAATTCTTTATAGTTTTTATTATCTAACAATTAGTAAATTAATAAATTATGTTTTTTTTTTTAATATAAATGAATTACTAATTATCTGGTCAAATGTTTATTAAAGACTTAGGATTTATATTAAATCTGTCTTCTGCCCTATGGTTTTTTTAAATGGCAGTCTTAGCGTGAGGACATTAAAGTAGCAAAATAATTTGTGCTTTTATTGGGTTCGAGTATGAATGAAGTTTTGGCTGGTGATATTTTTTTTTTTTTTTGAATTTAATATACATCTAAAAAGAGATGTTTATAATAAAACAAAGATAAGTCTTCGGAAATTTTATTTCTATTAAAAATTTTTTTTTTTAGTAATTTATCTAGGGAAGATTATTATATAATTTTTTTTTACTATTTTTAATTTAAAAAATTACTCCGGAGTTAACAGAAAAACATGCCTTATGTAGTTCTTATATTTTGGTAAGTTTTACATCGATGTTGTATCTTTATTAGCTGAAGAGGAGAAATTTCAGTTTTTTAGACTGTTCTTCTTTTAATAAATAAAACGTGATATTAGTTTAATTCATCGTGAGATAGAATTGTTTATCTTGTTTATTATTTTTTTTTATCGGGATTAGTACGAAAGGAATTTCACTATAATTTTAAATTTTTTAATCTTTTTTTTAATTTTTTTTGTTTATTTTTTTCTTGCCTTAGTTTTCTTGTTTTTGATCCTTTAAAGAGTGCTTTTTTTTTAGTTCTTTCTTTAATTTTTTTGGTTTTTTTTATTTCTTTTGGTTTTTATGTTTGGTTTTCTTATTTTATTTGTTTGATTTTTTTGAGTGGTATTTTTGTTATCATTGTTTATTTTTCTAGTTTTTCTAAATATATTTATGTTAATGTTAATTTTTTTCTTGTTCTTTTTGTTTTCTTGTTTTTTTTTTTTTATTCTTTTTTTTTCTTTTTGGATCCTAGTTACTATAATTCTTTAAATTTTTTTTATTATGATTTGTTTTTTTCTTTTATTTTTTGGGTTGTTTTTTGTTTGTTTTTTTTTATAAATTTTATTAGTTTTTTTCTTTGTTTTTCTGGTGCTCTTCGACTATATTAATTTTGGTTTATTAGTATAATGAGTATATTTGATTTCCAATCAAATGGTTATTAAACTATGCTATTTTAGTTTATATAAAATGTCTAATTTGTAATTAGAAGAATTTTTAGCAACTTTCTAGTCTTTGTTTTTTATAGTACTAATCATAAAGATATTGGTAGTATTTATTTAATTTTTGGTTTATGGGCTGGTATAGTTGGTTCTGCTCTTTCTATAATTATTCGTATCGAGTTAAGTAAGCCTGGTATGTTTATTGGGGATGGTCAATTATATAATTCTATTTTAACTGCTCATGCTATTTTGATAATTTTTTTTATGGTTATACCTAGTATGATTGGTGGTTTTGGTAATTGAATGGTTCCTTTAATATTAGGTGCACCTGATATAAGTTTTCCTCGATTAAATAATATTAGTTTTTGATTGTTACCTGCCTCTATTTTTTTGGTTTTTTTGGCTTGTTTTGTTGATAATGGTTTAGGTACTAGTTGAACTATTTACCCTCCTTTATCTACTTCAGGTCACCCTGGTTCTAGTGTTGATTTGGCTATTTTCAGTTTACATCTTTCTGGTATTAGTTCTATTTTAGGTGGTATTAATTTTATGTGTACTGTTAAAAATTTACGTTCTAGTTCTGTTTCTCTTAATAATATGAGTTTATTTATTTGGACTATTTTTGTTACTGTTTTTTTATTGGTTTTGTCTTTACCTGTTTTAGCTGGTGCTATTACTATGTTGTTAATTGATCGTAATTTTAATGGTTCTTTTTTTGATCCTAGTTTTGGTGGTAATCCTTTGATTTATCAGCATTTGTTTTGGTTTTTTGGTCATCCGGAAGTTTATATTTTAATTTTACCTGCTTTCGGTATTATTAGTCAATGTACTTTATATTTGACTGGTAAAAAAGAAGTTTTTGGTTATTTGGGTATGGTTTATGCTATTTTAAGTATTGGTTTAATTGGTTGTGTAGTTTGAGCTCATCACATGTATACTGTTGGTATGGATTTTGATTCTCGTGCTTATTTTACTGCTGCTACTATAGTAATTGCTGTTCCTACTGGTGTAAAAGTTTTTAGATGGTTAGCTACTTTTTTTGGTACTGTTATAGTTTACCAACCTTTGTTATTTTGAGTTATAGGTTTTATTTTTTTATTTACTATTGGTGGTTTAACTGGTGTTATGTTATCTAATTCTAGAATTGACATTATTTTACATGATACTTATTATGTAGTATCTCACTTTCATTATGTTTTAAGTCTTGGTGCTGTTTTTGGTTTGTTTGCAGGTGTTACTTTGTGATGGTCTTTTATTACTGGTTTTGTTTTGAATAAAATTTATATGTATTCTGTTTTTTTTTTATTTTTTATTGGAGTTAACATGACTTTTTTTCCTTTACATTTTGCTGGTTTACATGGTTTCCCACGAAAATATGTGGATTATCCAGATGTTTATTCTTTTTGAAATGTTTTATCTTCTTTTGGTTCTCTTATTAGTATTTTTTCTCTTTTTTTTTTTGTTTTTGTTCTATTAGAATCTTTTATTAGTTATCGTGTTTTAGTTGTTGATTACTTTAATGGTGTTAGACCTGAAAATACTAATTTAGGTTATAATTTTTATCATAGTTTCCAAGATGGGGTTTATTTGAGAGTACCTCATAATTAATTGTTTTTATTTTTTATTGGTATTTTTTTCCTTTTTTATAAATTTCGACGTTTTATTTTTGTTATTATTTCTTTTGAATTTTTAATGATGGGAGTTTTTTATTTGTTTTCTTTTTTTTTTGGTTTTTTTTCTTTTTTTTACTTTTTATGTTTTAGTGTTTTTTGTAGTCTTATGGGTGTTGTTTTAATAGTTTATTTTATTAAGTTTTATGGTTGTGATTATGTTTTTTTTTAAAATCACATANTATCAAACCCCAATTGAGTGGTTAGCTTAAGTTTAAAGCACCGGATTTTTAATCCGGGGATTAATCTGCTTAAAACTGTTTTTATTTTGATTTGAAATCAAAATTTGGATTTTTCCGCAGTTTTTGTCTTTATTTTTGATTTTTTTTTATTGTTTTTTGTTTTTGTTTTTTGTTTTTGTTTTTTGTTTTGTTTTTGTTTTTTGTTCCTTTTTTTAAGTTTTCTTTCTTTTTTTTTGATTTTGGTTTTATTGTTTTTAAGTTTAATTTTTATTTAAGTAGTATTGTTTTTTCTTTTGTTTTGATTTTGATTTCTGTTAGTGTTTTTTTTTATAGTCTTTATTATCTTAATATGGAAATTAATTTTTTTTATTATTTTTTTGTTTTACTTGTTTTTATTTGTAGTATATTTTTTTTGGTTTTTTGTGATAGTGTTTTTTTTGTTTTGCTTGGTTGAGATTTGTTAGGTATTTCTAGTTTTTTTTTAGTTCTTTTTTATAATAATTGGGATAGTTGTAGGGGTTCTATGAATACTGTTTTGACCAATCGTATGGGTGATTTTTTTATTTTTGTTTTTTTTTCTTTGTCTTTTTTTACTTTTTTTAATTTTTTTAGTTTTTCTTATTTTTGTTTTTATTCTTCTTTTTTTCTTGTTTTGGCTGCTTTTACTAAGAGTGCTCAGTTTCCTTTTGGTGGTTGATTGCCTAAGGCAATAAGTGCTCCTACTCCTGTTAGTTCTTTGGTACATAGTAGTACTCTTGTCACTGCTGGTATTGTTTTGATAATTAAATTTAATGTTATTATTATGAGTTCTTTTCTTTTGAAGTTGGTTCTTATTTCTGGTGTTTTTACTATGTTTTTTTCTAGTTTTTGTGCTTTATATGAGAATGATTTAAAGAAGGTTGTTGCTCTTAGTACTTTATCTCAAATGGGTCTTTCTATGGTTTCTTTTGGTTTTGGTTTAAGTTTTCTTTGTTATGTTCATTTATTGAGTCATGCTATTTTTAAGAGTTGTCTTTTTATACAGATTGGTTATTTGATTCATTGTTCTTTTGGTCAACAGGATGGTCGTGGTTATTCTTTTGGTAATTTACCTTATTTTGTCCAGCTTCAGATTTTGATTACTCTTTTTTGTTTGTGTGGTTTGTTTTTTTTGAGTGGTTCTGTTAGTAAAGATTATATTCTTGTTTATTTTTTTTCTAATTATTTTATGTTGTTTTTTTCTTTTTTTTTTTTTATTTCTGTTTTTATTACTTTTTTATATAGTTATCGTATTTGAAGTAGTCTTTTTTTAACTTTTTTTAATTCTTTATATTATAGTTGTAGTAGTTTTTTGTTTTTTTTTATTAGTATTCCTTTGGTTTTTTTTTCTTTGTTTTTTATTTGGTGGTTGAATCTTAATTTTTTTAGAATTCCTGTTGTTTTTGTTTATATTGATTTTTATTTTTTTTTTTTTTTTATTTTATTGTTCTTGTTTTTTTATTTTATTGTTTTTAAGTTTTTATCTTTTTCTGTTTATTGTTTTTTGATAGATTATTTTCCTATTTTGTTTACTCGTTTTTTTTATGATTTTAAGTTTTTTGATCTGTTTTTGAATAAGTTAAATTTTACTTTTTTTTCTTTTTTTTCTTTTTCTAGTTTTGTTTCTATATCTTTTTATTTTAATAAGTTTAATTTTTTAGTTGTTTTCATTTTTCTTATTTTTGTTGTTTTTTAGGTATCTAATTTATTTTTTTAGTTTTTTAAAGTTTTTTTTTTTATTGATTTTTTTTTTTTTTTATGATTTTTTTTTTTTGTTTTTTTCTTTTGCTTTTTGTTTTTTTTGTTTTAGTTTTTTTTGTTGGTCTGGTAATTTTTTTTTAATTGATTCTTATTTTTATGTTGCTGTTTGTTTTATGTCTGTTTTTATTTTTTCTTTGGTTTTGGTTTCTGAGCGTCATCGTGTTATTGTTTTTTTTTCTAAGGTTCTTTTGGTTATTTCTTTTTTTTTTTTTTTTTCTTATAGTGTTTTTTATTTGTATGTTTTTTTTGAGCTTTCTATAGTTCCTATTATTATTTTAATTCTTGGTTATGGTTATCAGATTGAGAAGGTTAATTCTTTTTTTTATCTTGTGTTTTATGCTACTTTTTGTAGTGTTCCTTTTCTTTTTGTTTATTTTAGTTTGGATTTTTTTTTTGTTGTTCCTTATTTTGATTGTTTTATTTCTTGGGAAATGGTTTTTATTATTAGTTTGGCTTTTATAATGAAATTTCCTGTTTTTTTTTTACATCTTTGGCTACCTAAAGCTCATGTTGAAGCTCCTACTTCTGCTAGTATTCTATTAGCTGGTTTGTTATTGAAGTTTGGTACTGTTGGGTTTGTTCGTATTATAAAGAGTCTTAGTTATTGTCATATTAATTATTGGTTTTTTTTTTCAGTTTTGGGTATGTTTATTTCTTGTTTTGTTTGTGTTTTTCAGAGTGATTTTAAGTCTTTAGCTGCTTATTCTTCTGTTGTTCATATGAATTTTTTGTTGTTTTTTCTTTTGTTTTTTGGTCTATACTCTAAGACTGGTAGTTTTTTAATGATGGTTTCTCATGGTTATACTTCTTCTGTTATGTTTTATTTTATTGGTGAGTTTTATCGTTCTTTAGGTAGTCGAATGATTTATTTTTTGAATAGTTTTATGTCTTCTAGTTTTATTTTTTCTTTCTTGATTTCTTTGGTTTTTTTATCTAATTGTGGTATACCTCCTTCTATTTCTTTTTTTTCTGAGTTTTTTTCTTTTTCTGGTTTTTTTTCTTTGTTTTATAATGTTTTTTTTTTGGTTTTTTTTTATTTTTTTGTTTCTTTTTATTATTGTGTTTATATTATTGTTATTTCTTTTTTAGGTAAGAAGTTTTTTTTTTTTAAGAGTTGATTTTTTTTTTGATCTCTTCCCTTAATTTTTTTTTGTTTTAATGTTTTTGGTTTTTTTTTATTTTTTTAATAGATTTAAGTTAAGTTAAACTATTAGTCTTCAAAACTAAAAATTTTATCTATAAGGTATTTAGTAGGAATTTTCTATATCCAATTGCGGTTTGGAAGTTTTTTTACCTTAACAAATTTTAGGCGAGTCTTCTAAACTTGTTTTGGGTTTTCCCGTTTGTTTTTTAAGTTTTTTCATAATTTCCATGTTTTGAGTTTTTCTACTTATCCTTTTTTTATGTTTATTTCTTTAAGTTCTCTTTTTTCTTCTTTTGTTGTTTTTTTCAAGTTTGGTATTTTTTCTTTTCTTTTTTTTTCTTTTTTTTCTTTTTTAGTTCTTATTTTTTGTTGGTTTAAAGATATTTGTATGGAGGGTCTTTGTGGTTATCATAATTTTTATGTTATAGATGGTTTTAAGTTTGGTTTTGTTTTGTTTATTTTTAGGGAATTAATGTTTTTTTTTGGTGTTTTTTGGTTTTATTTTGATTCTGCTTTGGTTCCTGCTCATGAGATTGGTTGTGGTTGGGGATTTTTTGGTTTTGATAAGATTAATCCTTTTGGAGTTCCTCTTTTAAATACTGTTATTCTTCTCAGAAGTGGTGTTACTGTTACTTGGTCTCATTATTGTCTTTTGAATAATTTTTATTGTTTAGATGGTTTAATTTTAACTATTCTTCTTTCTTTTATTTTTATTTTGGTTCAGTTTTTTGAGTATAAGAGTTCTAGTTTTTCTATTTCTGATGGTGTTTATGGTAGTATTTTTTATTTTTCTACTGGTTTTCATGGTTTTCATGTTATTTTAGGTTCTATTTTTTTGACTTATAATCTTTTTCGTTTTTTATTATATCATTTTAATTATTCTCATCATTTGGGTTATGAGTTTTCTATTTTGTATTGGCATTTTGTAGATGTTGTTTGGTTATTTTTATTTGTTTTTGTTTATTGGTGAGGTTATTAGGTTTTATTTTTACTTTTTGGATTTTTTTAACTTTTTTGATTTTTTTATTTTTGTTTTTGTTTTACAGTTTATTTTTTGTCAAAAGGATAGTTTAATTAGTGTTTTTTTTAATAAGTTTTTTTCTTTTTTAGTTGGTGTTTTTTCTTATAATTCTTCTTGTTCCATCAGATATATTTTTTCTTCTTTTATTTTTGTTTTTTTGTTGACTTGTTGTTTTGGTGGTTATTTTAGTTATTCTTTTTGTCCTTTGGGTATTATTGAGTTTACTTTTTTTTTTTCTTTTGTTTCTTGATTTTCTACTTTTTTGTTTTTGATTTCTAGTCAGAAGTTTTCTGTTTATATGAAGAAGTCTGGTGATGGTTTTTTTAAGACTTTTTTTTTATTGTTTGTTGAGATTATTAGTGAGTTTAGTCGTCCTATTGCTTTGAGTGTTCGTTTGTTTGCTAATATTATAGTTGGTCATGTTATTAGTGCTTGTTTTTATGTTTTTTTTGAGTGTGTTTTTGGTTTTTCTTTTTTAATTGTTTTTGCTATTGTTTTTGAGTGTTTTGTTTTTATTTTGCAGAGTTATATTTTTTCTCGTTTAATTTATTTATATATTAACGAGTAGCTTTTTAGTTTATTTAAAATTTTTACTTGTGGTGTAAAAGAAATTTGAGCTTTGTAAGTTAGTTTAAGTAGAATTTTTGTTTTTGGTGCAAATGGTTATCTTACATTGAGGATTATTTTAATTTAGAATATTTAGCTGTTAACTAAAAGGTTTATCTTCATAAGAGTTTAGTTTATATTTAAAATATTAAATTGTAAATTTAAAGTTTTTTGCTCTTGCAGTAATTAGTTTAATTAAAATATAACATTTGGATTGTTAAGTTTTTTTACTGATTTTTCTTTTATTTTTTTGTTATTTTTGTTTTTTTTTTAAATTGTTTTATTTGTAATATTATTTTTTGATGGAGTGTTTTTTTTTTAATGACTCTTGTTTTTGTTTTTTTAAATTTTAATAATTCTTATTCTTCTATTAATTATTTTATTTTTCAGGAGTTTCTTGGTTTGCTTTTTGTTTTTTTTTCTTTTGGTGTTTTTCAATTTTTTATTATTTTATTAAAGGTTGGTGTATCTCCTTTTCATTTTTGGTGTTTAAATATTTTTAATGGTCTTAGAGGTTTTAGCACTTTTTGATTTCTTACTTTCCAAAAGTTACCCTATTTTCCTGTTTTTTCTTTTATTTTTGATTATAGTTTTTTTTTTTTTCTTGTTTTTGGTATTATTTTTTGTTATTTCAATCTTTTTTTTTGTAAATCTTTTAAGAGCATAGTTTTTATTTCTTCTGTTGAGTCTTTTAATTGGTTGTTAATTTCTCTTTTTTCTTCTTTGTTTTCTGGTTTTTTTTTGTTTCTTTATTATGTTTTTGTTATGTTTTTTTTGTTGGATTACAGTTCTACTAAAGGTTATGATTTTTATAATTGGGAATTGGTTTTTCTTTTTATAAATTTTCCTATGACTATTACTTTTTTTATTAAAATTTTTTCTATTATTTTTTTTTTTAATATTAGTTCTTTTTATCTATTGTTTGTTTTATTTTTAATGGTTTTTTCTGTTTTTGGTTTTGGTTTTTGGTTTTTTAATGTTGGTTTAAAATTTAGTTATTATGGTTTTTATAATTTTAGTTTTTTTTATTTTGTTTTTTTTCCTTTGATGTTTTTTTGTCTTTTTTAAAAGAGTTTTAGTTTATATAGAATTTATCACTTACAATGATGGGGTTTAAACTCTTACCAATTTAGTAAAATTTTATTATATTGCTTTGATATGGCAAAGTTCTTTTTGATTTGGTATTTTTTGTTTTATTTTTAGTAGCTCTTTTTTCTTTTTTATTTGCTTTTTTTTTTTATTTGTTTGTTTATTTTGCTTCTTTTTTTGATTTTTATTTTTGTAAGTCTTCTTCTTTTGAGAGTGGTTTTATGAGTGTTGGTTTAATTCAGAATTCTTTTAGAATTCACTTTTTTGTTATTATAATTATGTTTGTTGTTTTTGATTTGGAGATTGTTATTTTTATTGGTATTCTTATTTCTGATTTAAATTCTTTTGTTTGTTTTTTTTTTTTGTTTTTTTTTTTGTTCTTGTTTTTTTATATGGAGTGGTATTATGGTAAGCTTGTCTGAAATTTTTAATAGTAAAAAACTTTATTATAATTTAGTATATCTCGTTGTCGTTGAGAAGGTTTTAAGTTTTATCTTATTATTATATTTTTTTTTTTTCTTGTTTTTAGTATCAAAAGCCAGTTGGGGTTTTGATATATTWTATATTATATATTATAAAAATAATATAAATATAATATATTTATTAATTATATTTATATATAAATAATTATATTTATATATATAAATAATTATATTTATATTATTTTTATTWTGTATGTATGTATATTTATGTTGATATTAATTAGTTAATATCATATCCTTTATTTAGGATAATTGTTTGAGGTAAATTTTATTAATTAGGTAAACTTGTTTCATTTAAGCTGATAAACTTTGGACTTTTTTAAGTCCCAAAAGTTTCAGGAAGACAAGTTTACCTAATTAATGGTTTTATTTTAATTGAAATTATATGTCTATAAGTTCGATTAAAATAAAATTTTGTAGTATGANNNNNNNNNNNNNNNNNNNNNNNNNNNNNNNNNNNNNNN
>Bangladesh_Human_F40 - f1
GTCGTTTATTTTTCGATTTTTTTATTTATAATTTTGTTGGTTTTTTTTGTTGTTTTTTTTGTTATACAGAGTATTGCTTTTATTACTTTATATGAGCGTCATTTGTTGGGTCTTAGTCAATCTCGACTTGGTCCTACGAAGGTAGGTTTTTTTGGTGTTTTGCAGGCTATTGTAGATGGAGTTAAGCTTCTAAGTAAAGAACAATTTTTACCTTATAATTCTTCTTATTTTTTTTTTTTATTTATTCCTTCTGTTTCTTTTTGTTTGATATATTTGGAGTGGTTTGTTCTTCCTTTTTTTTTTGATTTTTTTACTTTTAATTATTCTGTTTTGTTTTTTCTTTGTTTGGTTGGTTTTTCTGTTTATACTACTTTAATTTCTGGAATTGTTTCCAAATCTAAGTATTCTATAATTGGTTCTATTCGTGCTAGTAGTCAGAGTATTTCTTATGAGATTTCTTTTACTTTTTTTGTTTTTTGTGTTGTTCTTCATGTTGGTGTTTTTAGTTTTTTTAGTTTTTTTAGTTTTAGTATAGTTGTTCTTTTTTTTCCTTTTCTTATTATGATTATTGGTGAGCTTAATCGTGCTCCTTTTGATTTTTCTGAGGGTGAGAGTGAACTTGTTAGTGGTTATAATATTGAATATTCTAGTGTTGCTTTTGTTCTTTTGTTTTTGAGTGAGTATGGTGTGTTGATTTTTTTTTGTGTTCTTTTTTCTTTTTTGTTTTTTGGTGGTTCTGTTTTTATGTCTTTTGTTATTTTTTCTTTTTTGATTTTTATTCGTAGTTCTTTTCCTCGTTATCGTTATGATATGATGATGGGTTTTTTTTGATTTATTATGTTACCTATTTCTATGATTTTGTTTTTATTTTTTTGTTTGTTATTTTTTTAGGGATTTAGTTTATATTAAAATGTTTGTTTTGCGTACAAAAGAATTTTTTCTCTGAATTTTTTTTTTTAGTTTATAGATTTGATTATGGTCATTGTAATGATAAAATGGTGTTATATAATTTTTAATCACTTGAGTGGACAATGTTTTTCTATCCCGGCAATGTATTGCTTGTATAAACTCAGTACCAGAATAATCGGATAGACTGAGTAAGCTTATACCCTAAATGTGTTTTGGCCATGGTTTTTTTTTTGATTTTTTTACAACTGTTTAGTGCAATGTGCAGTTTTTTTTTGTTGTTTTATCTTGGTCAATAAGATTAGACAAATGACCTGGATTAGTACCCAGTTAATCTAAATTTAAAAGTTGCAGGAGTAAAGTAATATTTAAACTGTAATAATATTGGCGGATTTTTTAATTATCTTTGGAGGTTGAGCTGTAATTGAGAACCCTCATTATCAGCTTTGATTTTTGTCGCATGTATGATCGTTTATGTCCTTCTTAAAGAGGTGCATTAAAGATTATTTGGTGTTTAATCAATGATATCTATTAAAACAGATAAATACCTGGTATATATCAAAGTTTTCGTTTGACCTACAATATCTTATGTTTCGGATAAGGAGGAGAGATTCTTCTTTGAAGTTGTAAAAGACAGTAAATGCTTTTTAATGTAGCATTGAAGTATTTAGAGAAATCGTACAAATCATCCATCAATTGCCCACAGGGGAGTAAGTTGTAGTAAAGTAGGTGTAGGGGAATCTGTACCTAGTTTAAGTTGGTTATATTTTAATAATTTGGTTTTTTTCCAAGTGTTTTTTCCTTCTTTAATAAGTTAGTATATTTTAGTACATTGGGTTCATATCCTAAAGGAGAATTTTCACTTATTTTTTATTGTTTTTTTTATTTAATTTTTTCTTTTTTAAGGGGGTACTTTTAAGGTTTTTGGGAGTTATTAGTATAATAAGTATTTTTAATTGCAAATTAAAAGGTTAATAGCTTTTTTTATTCTTTTAAGTTTTTAAATGTTCCTGTTAGTTTTTCTTTATCTGTTTTTTGGAATTTTGGTAGTATTTTGGGTATGGTTCTTTTTTTTCAGATTTTTAGTGGTTTATTTTTATCTTTTTATTATGTTGCTGATGGTTTTAATTCTTTTTCTAGTGTTCAGTATATCATAAGTGATGTTAATTTTGGTTGGGTTTTTCGTATTTTACATTTTAACGGTGCTAGTTTATTTTTTTTTTTTTTGTATTTGCATTTTTTTAAGGGTCTTTTTTTTTGTAGTTATCGTTTGTCTGGTACTTGGATTATTGGTTTAACTATTTTTTTTTTTGTTATAATGGAGGCTTTTATAGGTTATGTTTTAGTTTGGGCTCAGATGAGTTTTTGAGCTTCTGTTGTTATTACTAGTCTTTTAAGTGTTATTCCTTACTTTGGTTTTTCTATTGTTTATTGGATTTGGAGTGGTTTTTCTGTTGTTAATTCTACTCTTAAGTTTTTTTTTGTTATTCATTTTTTAATGCCTTGATTGGTTTTTCTTTTAGTTTTTGTTCATTTGTTTTTTTTACATTCTACTGGTAGGACTTCTGTTTTATATTGTCATGGTGATTACGATAAAATTAGTTTTTTCCCTTATTATTTTTATAAAGATTCTTATAATTTGGTTGTTTTTTTTCTTTTTTTTATTTTTTCTTTTTTTTTTCCTTTTTTACTTGGTGATCCTGAAATGTTTGTTGAGTCTGATCCAATGGTTAGACCTGTACATATTGTTCCTGAGTGATATTTCTTATTTGCTTATGCTATTTTGCGTGCTATCCCTAATAAAGTTTTAGGTGTTTTTTTTCTTGTTTTTAGTATTTTTATTTTTTATTTTTATGTTTTTTTTAATAATTATTATAGTGTTCTTGATAATTTGAATTTTTTTTTAGTTGTTTTTTTTATTTTGGTTTCTGTTTTTTTAAGTTGATTAGGTCAGTGTCATGTTGAATATCCTTTTATTGGTTTGAGAGTTGTTTTTTCTTTTTTTTATTTTTTTTTTGCTTTTTTAATTGTTTTCTCTCGATTTTTGACTAAATTTATTTTTTCTTAGTAAACTTAGTATAATTTATTATATTGGATTTAGGATCCTGGGATTTTTGTTTACTTTTAATTATTTCCAAGGTTACATGATAGGTTTTTCTAATAATTATCTTTGTAGATACATGGATTGGTTTCATAATTTTAATTGTAGTTTATTATTTGGTGTTTTATTTTTTGTTTTTATAGTTATTGTTAATCTTTTTGTTAATTCTTATTATTTTAAGAGTCATAATATTGAATATCAATTTGGTGAGTTTTTATGTAGTTTGTTGCCTTTATTTATTTTGGTTTTTCAAATGTTTCCTTCTTTATCTTTGTTGTATTTTAGTGGTTTGTCTTATTTAGATAGTAGTTTAACTGTTAAAGTTGTTGGTCATCAATGGTATTGAAGTTATGATTATAGGGATATCGGTATTGAATTTGATTCTTATATGAAGTCTATTGATTCTTTATTGATTGGTGAGCCTCGTTTATTAGAAGTTGATAATCGTTGTGTCGTTCCTTGTGATACTAATATTCGATTTTGTATTACATCGGCTGATGTAATTCACTCTTGATCTCTTCCTTCTTTTTGTATTAAACTTGATGCTATGAGTGGTATTTTAAGTACTGTTACTTGTAGTTTTCCTATGGTTGGTGTTTTTTATGGTCAGTGTTCTGAGATTTGTGGTGCTAATCATAGTTTTATACCTATTTGTTTGGAGGTTTCTTTGTTGGAAAATTTTAAAGATTGATGTTATTTAATGTCTAGTTAATTTTGAGGTATTAGTATATTTTAGTATTATTCTTTTTCGAGGAGTCGGATTTATACCTTTATTGAATTAGCATAATTTAATGTATTTGTTTTAAGCGCAAAAGATTTTATTCAATTTTACTCTTTTAGTTTATAAAAAATATGACTTTGAAGCAGTTAAGAATCATAGAGTATATTTTTTTTTTATATATATATTAGTATTGCATACTATGTTAGGATATTTTCAAAGATTTTGATAAATAGAAGCAAAGTGTTTAAGGTGTAGTTTTTTTTTTTGTTACAAAAATAATTTTACTACTCTTAGTGTTGATACATCGAACTTTGTGATATCTGTTTTTAATTTTTATATTAGAAAATTATATATTGTTTTTTTTTTTTGTAGTTTTAATAATTTGAAGTTTTTTTGTTTTAAGTTTTATAACTTTACTACTTTTCTTTTCTTTTTTTTTTTTTAATTATAATTCTTTATAGTTTTTATTATCTAACAATTAGTAAATTAATAAATTATGTTTTTTTTTTTAATATAAATGAATTACTAATTATCTGGTCAAATGTTTATTAAAGACTTAGGATTTATATTAAATCTGTCTTCTGCCCTATGGTTTTTTTAAATGGCAGTCTTAGCGTGAGGACATTAAAGTAGCAAAATAATTTGTGCTTTTATTGGGTTCGAGTATGAATGAAGTTTTGGCTGGTGATATTTTTTTTTTTTTTTGAATTTAATATACATCTAAAAAGAGATGTTTATAATAAAACAAAGATAAGTCTTCGGAAATTTTATTTCTATTAAAAGTTTTTTTTTTTAGTAATTTATCTAGGGAAGATTATTATATAATTTTTTTTTACTATTTTTAATTTAAAAAATTACTCCGGAGTTAACAGAAAAACATGCCTTATGTAGTTCTTATATTTTGGTAAGTTTTACATCGATGTTGTATCTTTATTAGCTGAAGAGGAGAAATTTCAGTTTTTTAGACTGTTCTTCTTTTAATAAATAAAACGTGATATTAGTTTAATTCATCGTGAGATAGAATTGTTTATCTTGTTTATTATTTTTTTTTATCGGGATTAGTACGAAAGGAATTTCACTATAATTTTAAATTTTTTAATCTTTTTTTTAATTTTTTTTGTTTATTTTTTTCTTGTCTTAGTTTTCTTGTTTTTGATCCTTTAAAGAGTGCTTTTTTTTTAGTTCTTTCTTTAATTTTTTTGGTTTTTTTTATTTCTTTTGGTTTTTATGTTTGGTTTTCTTATTTTATTTGTTTGATTTTTTTGAGTGGTATTTTTGTTATTATTGTTTATTTTTCTAGTTTTTCTAAATATATTTATGTCAATATTAATTTTTTTCTTGTCCTTTTTGTTTTCTTGTTTTTTTTTTTTTATTCTTTTTTTTTCTTTTTAGATCCTAGTTATCATAATTCTTTAAATTTTCTTTATTATGATTTGTTTTTTTCTTTTATTTTTTGGGTTGTTTTTTGTTTGTTTTTTTTTATAAATTTTGTTAGCTTTTTTCTTTGTTTTTCTGGTGCTCTTCGACTGTATTAATTTTGGTTTATTAGTATAATAAGTATATTTGATTTCCAATCAAATGGTCATTAAACTATGCTATTTTAGTTTATGTAAAATGTCTAATTTGTAATTAGAAGAATTTTTAGCAACTTTCTAGTTTTTGTTTTTTATAGTACTAATCACAAAGATATTGGTAGTATTTATTTAATTTTTGGTTTATGAGCTGGTATAGTTGGTTCTGCTCTTTCTATAATTATTCGTATCGAGTTAAGTAAGCCTGGTATGTTTATTGGAGATGGTCAATTATATAATTCTATTTTAACTGCTCATGCTATTTTGATAATTTTTTTTATGGTTATACCTAGGATGATTGGTGGTTTTGGTAATTGGATGGTTCCTTTAATATTAGGTGCACCTGATATGAGTTTTCCTCGATTAAATAATATTAGTTTTTGATTATTACCTGCTTCTATTTTTTTGGTTTTTTTGGCTTGTTTTGTTGATAATGGTTTAGGTACTAGTTGAACTATTTATCCCCCTTTATCTACTTCAGGACATCCTGGTTCTAGTGTTGATTTGGCTATTTTTAGTTTACATCTTTCTGGTATTAGTTCTATTTTGGGTGGTATTAATTTTATGTGTACTGTTAAAAATTTACGTTCTAGTTCTGTTTCTCTCAATAATATGAGTTTATTTATTTGAACTATTTTTGTTACTGTTTTTTTATTGGTTTTGTCTTTACCTGTTTTAGCTGGTGCTATTACTATGTTGTTAATTGATCGTAATTTTAATGGTTCTTTTTTTGATCCTAGTTTTGGTGGTAATCCTTTGATTTATCAGCATTTGTTTTGGTTTTTTGGTCATCCAGAAGTTTATATTTTAATTTTACCTGCTTTCGGTATTATTAGTCAATGTACTTTGTATTTGACTGGTAAAAAAGAAGTTTTTGGTTATTTGGGTATGGTTTATGCTATTTTGAGTATTGGTTTAATTGGTTGTGTAGTTTGAGCTCATCACATGTATACTGTTGGTATAGATTTTGATTCTCGTGCTTATTTTACTGCTGCTACTATAGTGATTGCTGTTCCTACTGGTGTAAAAGTTTTTAGATGGTTAGCTACTTTTTTTGGTACTGTTATAGTTTATCAACCTTTATTATTTTGAGTTATAGGTTTTATTTTTTTATTTACTATTGGTGGTTTAACTGGTGTTATATTATCTAATTCTAGAATTGACATTATTTTACATGATACTTATTATGTAGTGTCTCATTTTCATTACGTTTTAAGTCTTGGTGCTGTTTTTGGTTTGTTTGCAGGTGTTACTTTGTGATGATCTTTTATTACTGGTTTTGTTTTGAATAAAATTTATATGTATTCTGTTTTTTTTTTATTTTTTATTGGAGTTAATATGACTTTTTTTCCTTTACATTTTGCTGGTTTACATGGTTTCCCACGAAAATATGTAGACTATCCAGATGTTTATTCTTTCTGAAATGTTTTATCTTCTTTTGGTTCTCTTATTAGTATTTTTTCTCTTTTTTTTTTTGTTTTTGTTTTATTAGAATCTTTCATTAGTTATCGTGTTTTAGTTGTTGATTACTTTAATGGTGTTAGACCTGAAAATGCTAATTTAGGTTATAATTTTTACCATAGTTTCCAAGATGGGGTTTATTTGAGAGTGCCTCATAATTAATTGTTTTTATTTTTTATTGGTATTTTTTTCCTTTTTTATAAATTTCGACGTTTTATTTTTGTTATTATTTCTTTTGAATTTTTAATAATGGGAGTTTTTTATTTGTTTTCTTTTTTTTTTGGTTTTTTTTCTTTTTTTTACTTTTTATGTTTTAGTGTTTTTTGTAGTCTTATAGGTGTTGTTTTAATAGTTTATTTTATTAAGTTCTATGGTTGTGATTATGTTTTTTTTTAAAATCACTTNNTATCAAACCCCAATTGAGTGGTTAGCTTAAGTTTAAAGCACCGGATTTTTAATCCGGGGATTAATCTGCTTAAAACTGTTTTTATTTTGATTTGAAATCAAAATTTGGATTTTTCCGCAGTTTTTGTCTTTATTTTTGATTTTTTTTTGTTGTTTTTTGTTTTTGTTTTTTGTTTTTGTTTTTTGTTTTGTTTTTGTTTTTTGTTCCTTTTTTTAAGTTTTCTTTCTTTTTTTTTGATTTTGGTTTTATTGTTTTTAAATTTAATTTTTATTTAAATAGTATTATTTTTTCTTTTGTTTTGATTTTGATTTCTGTTAGTGTTTTTTTTTATAGTCTTTATTATCTTAATATGGAAATTAATTTTTTTTATTATTTTTTTGTTTTGCTTGTTTTTATTTGTAGTATATTTTTTTTGGTTTTTTGTGATAGTGTTTTTTTTGTTTTGCTTGGTTGAGATTTGTTAGGTATTTCTAGTTTTTTTTTAGTTCTTTTTTATAATAATTGAGATAGTTGTAGTGGTTCTATAAATACTGTTTTAACCAATCGTATGGGTGATTTTTTTATTTTTGTTTTTTTTTCTTTGTCTTTTTTTACTTTTTTTAATTTTTTTAGTTTTTCCTATTTTTGTTTTTATTCTTCTTTTTTTCTTATTTTGGCTGCTTTTACTAAGAGTGCTCAGTTTCCTTTTGGTGGTTGATTACCTAAGGCAATGAGTGCTCCTACTCCTGTTAGTTCTTTAGTACATAGTAGTACTCTTGTCACTGCTGGTATTGTTTTGATGATTAAATTTAATGTTATTATTATGAGTTCTTTTCTTTTAAAGTTGGTTCTTATTTCTGGTGTTTTTACTATGTTTTTTTCTAGTTTTTGTGCTTTGTATGAGAATGATTTAAAGAAGGTTGTTGCTCTTAGTACTTTATCTCAAATGGGTCTTTCAATGGTTTCTTTTGGTTTTGGTTTAAGTTTTCTTTGTTATGTTCATTTATTAAGTCATGCTATTTTTAAGAGTTGTCTTTTCATACAGATTGGTTATTTGATTCATTGTTCTTTTGGTCAACAGGATGGTCGTGGTTATTCTTTTGGTAATTTGCCTTATTTTGTTCAGCTTCAGATTTTAATTACTCTTTTTTGTTTGTGTGGTTTGTTTTTTTTAAGTGGTTCTGTTAGTAAAGATTATATTCTTGTTTTTTTTTTTTCTAGTTATTTTATGTTGTTTTTTTCTTTTTTTTTTTTTATTTCTGTTTTTATTACTTTTTTATATAGTTATCGCATTTGAAGTAGTCTTTTTTTAACTTTTTTTAATTCTTTATATTATAGTTGTAGTAGTTTTTTATTTTTTTTTATTAGTATTCCTTTGGTTTTTTTTTCTTTGTTTTTTATTTGGTGATTGAATCTTAATTTTTTTAGAATTCCTGTTGTTTTTGTTTATATTGATTTTTATTTTTTTTTTTTTTTTATTTTATTGTTTTTTTTTTTTTATTTTATTGTTTTCAAGTTTTTTTCTTTTTCTGTTTATTGTTTTTTGATGGATTATTTTCCTATTTTATTTACTCGTTTTTTTCATGATTTTAAGTTTTTTGATTTGTTTTTGAATAAGTTAAATCTTACTTTTTTTTCCTTTTTTTCTTTTTCTAGTTTTATTTCTATATTTTCTTATTTTAATAAGTTTAATTTTTTAGTTGTTTTCATTTTTCTTATTTTTGTTGTTTTTTAGATATCTAATTTATTTTTTTAGTTTTTTAAAGTTTTTTTTTTTATTGATTTTTTTTTTTTTTTATGATTTTTTTTTTTTGTTTTTTTCTTTTGCTTTTTGTTTTTTTTGTTTTAGTTTTTTTTGTTGGTCTGGTAATTTTTTTTTAATTGATTCTTATTTTTATGTTGCTGTTTGTTTTATGTCTGTTTTTATTTTTTCTTTGGTTTTGGTTTCTGAACGTCATCGTGTTATTGTTTTTTTTTCTAAGGTTCTTTTGGTTATTTCTTTTTTTTTTTTTTTTTCTTATAGTGTTTTTTATCTATATGTTTTTTTTGAACTTTCTATGGTTCCTATTATTATTTTAATTCTTGGTTATGGTTATCAGATTGAGAAGGTTAATTCTTTTTTTTATCTTGTGTTTTATGCTACTTTTTGTAGTGTTCCTTTTCTTTTTGTTTATTTTAGTTTGGATTTTTTTTTTGTTGTTCCTTATTTTGATTGTTTTATTTCTTGGGAGATGGTTTTTATTATTAGTTTGGCTTTTATAATGAAATTTCCTGTTTTTTTTTTACATCTTTGGTTGCCTAAAGCTCATGTTGAAGCTCCCACTTCTGCTAGTATTTTATTAGCTGGTTTGTTGTTGAAGTTTGGTACTGTTGGGTTTGTTCGTATTATAAAGAGTCTTAGTTATTGTCATATTAATTATTGATTTTTTTTTTCGGTTTTAGGTATGTTTATTTCTTGTTTTGTTTGTGTTTTTCAGAGTGATTTTAAGTCTTTAGCTGCTTATTCTTCTGTTGTTCATATGAATTTTTTGTTGTTTTTTCTTTTGTTTTTTGGTTTATATTCCAAAACTGGTAGTTTTTTAATAATGGTTTCTCACGGATACACTTCTTCTGTTATGTTTTATTTCATTGGTGAGTTTTATCGTTCTTTAGGTAGTCGAATGATTTATTTTTTGAACAGTTTTATGTCTTCTAGTTTTATTTTTTCTTTTTTAATTTCTTTGGTTTTTTTATCTAATTGTGGTATACCTCCTTCTATTTCTTTTTTTTCTGAGTTTTTTTCTTTTTCTGGTTTTTTTTCTTTGTTTTATAATGTTTTTTTTTTGGTTTTTTTTTATTTTTTTGTTTCTTTTTATTATTGTGTTTATATTATTGTTATTTCTTTTTTAGGTAAGAAGTTTTTTTTTTTTAAGAGTTGATTTTTTTTTTGGTCTCTTCCTTTAATTTTTTTTTGTTTTAATGTGTTTGGTTTTTTTTTATTTTTTTAATAGATTTAAGTTAAGTTAAACTATTAGTCTTCAAAACTAAAAATTTTATCTATAAGGTATTTAGTAGGAATTTTCTATATCCAATTGCGGTTTGGAAGTTTTTTTACCTTAACAAATTTTAGGCGAGTCTTCTAAACTTGTTTTGGGGTTTCCCGTTTGTTTTTTAAGTTTTTTCATAATTTCCATGTTTTGAGTTTTTCTTCTTATCCTTTTTTTATGTTTATTTCTTTAAGTTCTCTTTTTTCTTCTTTTGTTGTTTTTTTCAAGTTTGGTATTTTTTTTTTTCTTTTTTTTTCTTTTTTTTCTTTTTTATTTCTTATTTTTTGTTGGTTTAAGGATATTTGTATAGAGGGTCTTTGCGGTTATCATAATTTTTATGTTATAGATGGTTTTAAGTTTGGTTTTGTTTTGTTTATTTTTAGTGAATTTATATTTTTTTTTAGTGTTTTTTGGTTTTATTTTGATTCTGCTTTAGTTCCTGCTCACGAAATTGGTTGTGGTTGGGGATTTTTTGGTTTGGATAAGATTAATCCTTTTGGAGTTCCTCTTTTAAATACTGTTATTCTTCTTAGAAGTGGTGTTACTGTTACTTGGTCTCATTATTGTCTTTTGAATAATTTTTATTGTTTAGATGGTTTAATTTTAACTATTTTTCTTTCTTTTATTTTTATTTTGGTTCAGTTTTTTGAGTATAAGAGTTCTAGTTTTTCTATCTCTGATGGTGTTTATGGTAGTATTTTTTATTTTTCTACTGGTTTTCATGGTTTTCATGTTATTCTAGGTGCTGTTTTCCTCACTTATAATCTTTTTCGTTTTTTATTGTATCATTTTAATTATTCTCATCATTTGGGTTATGAGTTTTCTATTTTGTATTGGCATTTTGTAGATGTTGTTTGGTTATTTTTATTTGTTTTTGTTTATTGGTGAGGTTATTAGGTTTTATTTTTACTTTTTGGATTTTTTTAATTTTTTTGATTTTTTTCTTTTTGTTTTTGTTTTGCAGTTTATTTTTTGTCAAAAAGATAGATTAATTAATGTTTTTTTTAATAAGTTTTTTTCTTTTTTAGTTGGTGTTTTTTCTTATAATTCTTCTTGTTTTATTAGATATATTTTTTCTTCTTTTATTTTTGTTTTTTTGTTGACTTGTTGTTTTGGAGGTTATTTTAGTTATTCTTTTTGTCCTTTGGGTATTATTGAGTTTACTTTTTTTTTTTCTTTTGTTTCTTGATTTTCTACTTTTTTGTTTTTGATTTCTAGTCAGAAATTTTCTGTTTATATGAAGAAGTCTGGTGATGGTTTTTTTAAGACTTTTTTTTTGTTATTTGTTGAGATTATTAGTGAGTTTAGTCGTCCTATTGCTTTAAGTGTTCGTTTGTTTGCTAATATTATAGTTGGTCATGTTATTAGTGCTTGTTTTTATGTTTTTTTTGAGTGTATTTTTGGTTTTTCTTTTTTAATTGTTTTTGCTATTGTTTTTGAGTGTTTTGTTTTTATTTTGCAGAGTTATATTTTTTCTCGTTTAATTTACTTATATATTAACGAGTAGCTTTTTAGTTTATTTAAAATTTTTACTTGTGGTGTAAAAGAAATTTGAGCTTTGTAAGTTAGTTTAAGTAGAATTTTTGTTTTTGGTACAAATGGTTATCTTACATTGAGGATTATTTTAATTTAGAATATTTAGCTGTTAACTAAAAGGTTTATCTTCATAAGAGTTTAGTTTATATTTAAAATATTAAATTGTAAATTTAAAGTTTTTTGCTCTTGCAGTAATTAGTTTAATTAAAATATAACATTTGGATTGTTAAGTTTTTTTACTGATTTTTCTTTTATTTTTTTGTTATTATTGTTTTTTTTTTAAATTGTTTTATTTGTAATATTGTTTTTTGATGGAGTATTTTTTTTTTAATGACTCTTGTTTTTGTTTTTTTAAATTTTAATAATTCTTATTCTTCTATTAACTATTTTATTTTTCAGGAGTTTCTTGGTTTGCTTTTTGTTTTTTTTTCTTTTGGTATTCTTCAATTTTTTATTATTTTATTAAAAGTTGGTGTTTCTCCTTTTCATTTTTGGTGTTTAAATATTTTTAATGGTCTCAGAGGTTTTAATACTTTTTGATTTCTTACTTTTCAGAAGTTACCTTACTTTCCTGTTTTTTCTTTTATTTTTGATTATAGTTTTTTTTTTTTTCTTGTTTTTGGTATTATTTTTTGTTATTTTAATCTTTTTTTTTGTAAGTCTTTTAAGAGCATAGTTTTTATTTCTTCTGTTGAGTCTTTTAATTGGTTACTAATTTCTCTTTTCTCTTCTTTGTTTTCTGGTTTTTTTTTGTTTCTTTACTATGTTTTTGTTATGTTTTTTTTGTTGGATTATAGTTCTACTAAAGGTTATGATTTTTATAATTGGGAATTGGTTTTTCTTTTTATAAATTTTCCTATGACTATTACTTTTTTTGTTAAAATTTTTTCTATTATTTTTTTTTTTAATATTAGTTCTTTTTATCTGTTGTTTGTTTTATTTTTAATGGTCTTTTCTGTTTTTGGTTTTGGTTTTTGGTTTTTTAATGTTGGTTTGAAATTTAGTTATTATGGTTTTTATAATTTTAGTTTTTTTTATTTTTTTTTTTTTCCTTTGATGTTTTTTTGTCTTTTTTAAAAGAGTTTTAGTTTATATAGAATTTATCACTTACAATGATGGGGTTTAAACTCTTACCAATTTAGTAAAATTTTATTATATTGCTTTGATATGGCAAAGTTCTTTTTGATTTGGTATTTTTTGTTTTGTTTTTAGTGGCTCTTTTTTCTTTTTTATTTGCTTTTTTTTTTTATTTATTTGTTTGTTTTGCTTCTTTTTTTGATTTTTATTTTTGTAAGTCTTCTTCTTTTGAGAGTGGTTTTATGAGTGTTGGTTTAATTCAGAATTCTTTTAGAATTCACTTTTTTGTTATTATAATCATGTTTGTTGTTTTTGATTTGGAGATTGTTATTTTTATTGGTATTCTTATTTCTGATTTAAATTCTTTTGTTTGTTTTTTTCTTTTATTTTTTTTTTTGTTCTTGTTTTTTTATATGGAGTGGTATTATGGTAAGCTTGTTTGAAATTTTTAATATTAAAAAACTTTATTATAATTTAGTATATCTCGTTGTCGTTGAGAAGGTTTTAAGTTTTATCTTATTATTATATTTTTTTTTTTTCTTGTTTTTAGTATCAAAAACCGATTGGGGTTTTGATATATTATATATTATATATTATAAAAATAATATAAATATAATATATTTATTAATTATATTTATATATAAATAATTATATTTATATATATAAATAATTATATTTATATTATTTTTATTATGTATGTATATATATTTATGTTGATATTAATTAGTTAATATCATATCCTTTGTTTAGGATAATTGTTTGATGGAGATTTTATTAATTAGGTAGACTTGTTTAATTTAAGCTGGTAAACTTTGAACTTTCTTNNNNNNNNAAAGTTTCAGGAAAACAAGTCTACCTAATTAATGGTTTTATTTTAATTGAAATTATATGTCTATGAGTTCGATTAAAATAAAATTTTGTAGTATGANNNNNNNNNNNNNNNNNNNNNNNNNNNNNNNNNNNNNNN
>Bangladesh_Human_F10 - f1
GTCGTTTATTTTTCGATTTTTTTATTTATAATTTTGTTGGTTTTTTTTGTTGTTTTTTTTGTTATACAGAGTATTGCTTTTATTACTTTATATGAGCGTCATTTGTTGGGTCTTAGTCAATCTCGACTTGGTCCTACGAAGGTAGGTTTTTTTGGTGTTTTGCAGGCTATTGTAGATGGAGTTAAGCTTCTAAGTAAAGAGCAATTTTTACCTTATAATTCTTCTTATTTTTTTTTTTTATTTATTCCTTCTGTTTCTTTTTGTTTGATATATTTGGAGTGGTTTGTTCTTCCTTTTTTTTTTGATTTTTTTACTTTTAATTATTCTGTTTTGTTTTTTCTTTGTTTGGTTGGTTTTTCTGTTTATACTACTTTAATTTCTGGAATTGTTTCCAAATCTAAGTATTCTATAATTGGTTCTATTCGTGCTAGTAGTCAGAGTATTTCTTATGAGATTTCTTTTACTTTTTTTGTTTTTTGTGTTGTTCTTCATGTTGGTGTTTTTAGTTTTTTTAGTTTTTTTAGTTTTAGTATAGTTGTTCTTTTTTTTCCTTTTCTTATTATGATTATTGGTGAGCTTAATCGTGCTCCTTTTGATTTTTCTGAGGGTGAGAGTGAACTTGTTAGTGGTTATAATATTGAATATTCTAGTGTTGCTTTTGTTCTTTTGTTTTTGAGTGAGTATGGTGTGTTGATTTTTTTTTGTGTTCTTTTTTCTTTTTTGTTTTTTGGTGGTTCTGTTTTTATGTCTTTTGTTATTTTTTCTTTTTTGATTTTTATTCGTAGTTCTTTTCCTCGTTATCGTTATGATATGATGATAGGTTTTTTTTGATTTATTATGTTACCTATTTCTATGATTTTGTTTTTATTTTTTTGTTTGTTATTTTTTTAGGGATTTAGTTTATATTAAAATGTTTGTTTTGCGTACAAAAGAATTTTTTCTCTGAATTTTTTTTCTTAGTTTATAGATTTGATTATGGTCATTGTAATGATAAAATGGTGTTATATAATTTTTAATCACTTGAGTGGACAATGTTTTTCTATCCCGGCAATGTATTGCTTGTATAAACTCAGTACCAGAATAATCGGATAGACTGAGTAAGCTTATACCCTAAATGTGTTTTGGCCATGGTTTTTTTTTTAATTTTTTTACAACTGTTTAGTGCAATGTGCAGTTTTTTTTTGTTGTTTTATCTTGGTCAATAAGATTAGACAAATGACCTGGATTAGTACCCAGTTAATCTAAATTTAAAAGTTGCAGGAGTAAAGTAATATTTAAACTGTAATAATATTGGCGGATTTTTTAATTATCTTTGGAGGTTGAGCTGTAATTGAGAACCCTCATTATCAGCTTTGATTTTTGTCGCATGTATGATCGTTTATGTCCTTCTTAAAGAGGTGCATTAAAGATTATTTGGTGTTTAATCAATGATATCTATTAAAACAGATAAATACCTGGTATATATCAAAGTTTTCGTTTGACCTACAATATCTTATGTTTCGGATAAGGAGGAGAGATTCTTCTTTGAAGTTGTAAAAGACAGTAAATGCTTTTTAATGTAGCATTGAAGTATTTAGAGAAATCGTACAAATCATCCATCAATTGCCCACAGGGGAGTAAGTTGTAGTAAAGTAGGTGTAGGGGAATCTGTACCTAGTTTAAGTTGGTTATATTTTAATAATTTGGTTTTTTTCCAAGTGTTTTTTCCTTCTTTAATAAGTTAGTATATTTTAGTACATTGGGTTCATATCCTAAAGGAGAATTTTCACTTATTTTTTATTGTTTTTTTTATTTAATTTTTTCTTTTTTAAGGGGGTACTTTTAAGGTTTTTGGGAGTTATTAGTATAATAAGTATTTTTAATTGCAAATTAAAAGGTTAATAGCTTTTTTTATTCTTTTAAGTTTTTAAATGTTCCTGTTAGTTTTTCTTTATCTGTTTTTTGGAATTTTGGTAGTATTTTGGGTATGGTTCTTTTTTTTCAGATTTTTAGTGGTTTATTTTTATCTTTTTATTATGTTGCTGATGGTTTTAATTCTTTTTCTAGTGTTCAGTATATCATAAGTGATGTTAATTTTGGTTGGGTTTTTCGTATTTTACATTTTAACGGTGCTAGTTTATTTTTTTTTTTTTTGTATTTGCATTTTTTTAAGGGTCTTTTTTTTTGTAGTTATCGTTTGTCTGGTACTTGGATTATTGGTTTAACTATTTTTTTTTTTGTTATAATGGAGGCTTTTATAGGTTATGTTTTAGTTTGGGCTCAGATGAGTTTTTGAGCTTCTGTTGTTATTACTAGTCTTTTAAGTGTTATTCCTTACTTTGGTTTTTCTATTGTTTATTGGATTTGGAGTGGTTTTTCTGTTGTTAATTCTACTCTTAAGTTTTTTTTTGTTATTCATTTTTTAATGCCTTGATTGGTTTTTCTTTTAGTTTTTGTTCATTTGTTTTTTTTACATTCTACTGGTAGGACTTCTGTTTTATATTGTCATGGTGATTATGATAAAATTAGTTTTTTCCCTTATTATTTTTATAAAGATTCTTATAATTTGGTTGTTTTTTTTCTTTTTTTTATTTTTTCTTTTTTTTTTCCTTTTTTACTTGGTGATCCTGAAATGTTTGTTGAGTCTGATCCAATGGTTAGACCTGTACATATTGTTCCTGAGTGATATTTCTTATTTGCTTATGCTATTTTGCGTGCTATCCCTAATAAAGTTTTAGGTGTTTTTTTTCTTGTTTTTAGTATTTTTATTTTTTATTTTTATGTTTTTTTTAATAATTATTATAGTGTTCTTGATAATTTGAATTTTTTTTTAGTTGTTTTTTTTATTTTGGTTTCTGTTTTTTTAAGTTGATTAGGTCAGTGTCATGTTGAATATCCTTTCATTGGTTTGAGAGTTGTTTTTTCTTTTTTTTATTTTTTTTTTGCTTTTTTAATTGTTTTCTCTCGATTTTTAACTAAATTTATTTTTTCTTAGTAAACTTAGTATAATTTATTATATTGGATTTAGGATCCTGGGATTTTTGTTTACTTTTAATTATTTCCAAGGTTACATGATAGGTTTTTCTAATAATTATCTTTGTAGATACATGGATTGGTTTCATAATTTTAATTGTAGTTTATTATTCGGTGTTTTATTTTTTGTTTTTATAGTTATTGTTAATCTTTTTGTTAATTCTTATTATTTTAAGAGTCATAATATTGAATATCAATTTGGTGAGTTTTTATGTAGTTTGTTGCCTTTATTTATTTTGGTTTTTCAAATGTTTCCTTCTTTATCTTTGTTGTATTTTAGTGGTTTGTCTTATTTAGATAGTAGTTTAACTGTTAAAGTTGTTGGTCATCAATGGTATTGAAGTTATGATTATAGGGATATCGGTATTGAATTTGATTCTTATATGAAGTCTATTGATTCTTTATTGATTGGTGAGCCTCGTTTATTAGAAGTTGATAATCGTTGTGTCGTTCCTTGTGATACTAATATTCGATTTTGTATTACATCGGCTGATGTTATTCACTCTTGATCTCTTCCTTCTTTTTGTATTAAACTTGATGCTATGAGTGGTATTTTAAGTACTGTTACTTGTAGTTTTCCTATAGTTGGTGTTTTTTATGGTCAGTGTTCTGAGATTTGTGGTGCTAATCATAGTTTTATACCTATTTGTTTGGAGGTTTCTTTGTTGGAAAATTTTAAAGATTGATGTTATTTAATGTCTAGTTAATTTTGAGGTATTAGTATATTTTAGTATTATTCTTTTTCGAGGAGTCGGATTTATACCTTTATTGAATTAGCATAATTTAATGTATTTGTTTTAAGCGCAAAAGATTTTATTCAATTTTACTCTTTTAGTTTATAAAAAATATGACTTTGAAGCAGTTAAGAATCATAGAGTATATTTTTTTTTTATATATATATTAGTATTGCATACTATGTTAGGATATTTTCAAAGATTTTGATAAATAGAAGCAAAGTGTTTAAGGTGTAGTTTTTTTTTTTGTTACAAAAATAATTTTACTACTCTTAGTGTTGATACATCGAACTTTGTGATATCTGTTTTTAATTTTTATATTAGAAAATTATATATTGTTTTTTTTTTTTGTAGTTTTAATAATTTGAAGTTTTTTTGTTTTAAGTTTTATAACTTTACTACTTTTCTTTTCTTTTTTTTTTTTTAATTATAATTCTTTATAGTTTTTATTATCTAACAATTAGTAAATTAATAAATTATGTTTTTTTTTTTAATATAAATGAATTACTAATTATCTGGTCAAATGTTTATTAAAGACTTAGGATTTATATTAAATCTGTCTTCTGCCCTATGGTTTTTTTAAATGGCAGTCTTAGCGTGAGGACATTAAAGTAGCAAAATAATTTGTGCTTTTATTGGGTTCGAGTATGAATGAAGTTTTGGCTGGTGATATTTTTTTTTTTTTTTGAATTTAATATACATCTAAAAAGAGATGTTTATAATAAAACAAAGATAAGTCTTCGGAAATTTTATTTCTATTAAAAGTTTTTTTTTTTAGTAATTTATCTAGGGAAGATTATTATATAATTTTTTTTTACTATTTTTAATTTAAAAAATTACTCCGGAGTTAACAGAAAAACATGCCTTATGTAGTTCTTATATTTTGGTAAGTTTTACATCGATGTTGTATCTTTATTAGCTGAAGAGGAGAAATTTCAGTTTTTTAGACTGTTCTTCTTTTAATAAATAAAACGTGATATTAGTTTAATTCATCGTGAGATAGAATTGTTTATCTTGTTTATTATTTTTTTTTATCGGGATTAGTACGAAAGGAATTTCACTATAATTTTAAATTTTTTAATCTTTTTTTTAATTTTTTTTGTTTATTTTTTTCTTGTCTTAGTTTTCTTGTTTTTGATCCTTTAAAGAGTGCTTTTTTTTTAGTTCTTTCTTTAATTTTTTTGGTTTTTTTTATTTCTTTTGGTTTTTATGTTTGGTTTTCTTATTTTATTTGTTTGATTTTTTTGAGTGGTATTTTTGTTATTATTGTTTATTTTTCTAGTTTTTCTAAATATATTTATGTCAATGTTAATTTTTTTCTTGTCCTTTTTGTTTTCTTGTTTTTTTTTTTTTATTCTTTTTTTTTCTTTTTAGATCCTAGTTATCATAATTCTTTAAATTTTCTTTATTATGATTTGTTTTTTTCTTTTATTTTTTGGGTTGTTTTTTGTTTGTTTTTTTTTATAAATTTTGTTAGCTTTTTTCTTTGTTTTTCTGGTGCTCTTCGACTGTATTAATTTTGGTTTATTAGTATAATAAGTATATTTGATTTCCAATCAAATGGTCATTAAACTATGCTATTTTAGTTTATGTAAAATGTCTAATTTGTAATTAGAAGAATTTTTAGCAACTTTCTAGTTTTTGTTTTTTATAGTACTAATCACAAAGATATTGGTAGTATTTATTTAATTTTTGGTTTATGAGCTGGTATAGTTGGTTCTGCTCTTTCTATAATTATTCGTATCGAGTTAAGTAAGCCTGGTATGTTTATTGGAGATGGTCAATTATATAATTCTATTTTAACTGCTCATGCTATTTTGATAATTTTTTTTATGGTTATACCTAGGATGATTGGTGGTTTTGGTAATTGGATGGTTCCTTTAATATTAGGTGCACCTGATATGAGTTTTCCTCGATTAAATAATATTAGTTTTTGATTATTACCTGCTTCTATTTTTTTGGTTTTTTTGGCTTGTTTTGTTGATAATGGTTTAGGTACTAGTTGAACTATTTATCCCCCTTTATCTACTTCAGGACATCCTGGTTCTAGTGTTGATTTGGCTATTTTTAGTTTACATCTTTCTGGTATTAGTTCTATTTTGGGTGGTATTAATTTTATGTGTACTGTTAAAAATTTACGTTCTAGTTCTGTTTCTCTCAATAATATGAGTTTATTTATTTGAACTATTTTTGTTACTGTTTTTTTATTGGTTTTGTCTTTACCTGTTTTAGCTGGTGCTATTACTATGTTGTTAATTGATCGTAATTTTAATGGTTCTTTTTTTGATCCTAGTTTTGGTGGTAATCCTTTGATTTATCAGCATTTGTTTTGGTTTTTTGGTCATCCAGAAGTTTATATTTTAATTTTACCTGCTTTCGGTATTATTAGTCAATGTACTTTGTATTTGACTGGTAAAAAAGAAGTTTTTGGTTATTTGGGTATGGTTTATGCTATTTTGAGTATTGGTTTAATTGGTTGTGTAGTTTGAGCTCATCACATGTATACTGTTGGTATAGATTTTGATTCTCGTGCTTATTTTACTGCTGCTACTATAGTGATTGCTGTTCCTACTGGTGTAAAAGTTTTTAGATGGTTAGCTACTTTTTTTGGTACTGTTATAGTTTATCAACCTTTATTATTTTGAGTTATAGGTTTTATTTTTTTATTTACTATTGGTGGTTTAACTGGTGTTATATTATCTAATTCTAGAATTGACATTATTTTACATGATACTTATTATGTAGTGTCTCATTTTCATTACGTTTTAAGTCTTGGTGCTGTTTTTGGTTTGTTTGCAGGTGTTACTTTGTGATGATCTTTTATTACTGGTTTTGTTTTGAATAAAATTTATATGTATTCTGTTTTTTTTTTATTTTTTATTGGAGTTAATATGACTTTTTTTCCTTTACATTTTGCTGGTTTACATGGTTTCCCACGAAAATATGTAGACTATCCAGATGTTTATTCTTTCTGAAATGTTTTATCTTCTTTTGGTTCTCTTATTAGTATTTTTTCTCTTTTTTTTTTTGTTTTTGTTTTATTAGAATCTTTCATTAGTTATCGTGTTTTAGTTGTTGATTACTTTAATGGTGTTAGACCTGAAAATGCTAATTTAGGTTATAATTTTTACCATAGTTTCCAAGATGGGGTTTATTTGAGAGTGCCTCATAATTAATTGTTTTTATTTTTTATTGGTATTTTTTTCCTTTTTTATAAATTTCGACGTTTTATTTTTGTTATTATTTCTTTTGAATTTTTAATAATGGGAGTTTTTTATTTGTTTTCTTTTTTTTTTGGTTTTTTTTCTTTTTTTTACTTTTTATGTTTTAGTGTTTTTTGTAGTCTTATAGGTGTTGTTTTAATAGTTTATTTTATTAAGTTCTATGGTTGTGATTATGTTTTTTTTTAAAATCACTTANTATCAAACCCCAATTGAGTGGTTAGCTTAAGTTTAAAGCACCGGATTTTTAATCCGGGGATTAATCTGCTTAAAACTGTTTTTATTTTGATTTGAAATCAAAATTTGGAWTTTTCCGCAGTTTTTGTCTTTATTTTTGATTTTTTTTTGTTGTTTTTTGTTTTTGTTTTTTGTTTTTGTTTTTTGTTTTGTTTTTGTTTTTTGTTCCTTTTTTTAAGTTTTCTTTCTTTTTTTTTGATTTTGGTTTTATTGTTTTTAAATTTAATTTTTATTTAAATAGTATTATTTTTTCTTTTGTTTTGATTTTGATTTCTGTTAGTGTTTTTTTTTATAGTCTTTATTATCTTAATATGGAAATTAATTTTTTTTATTATTTTTTTGTTTTGCTTGTTTTTATTTGTAGTATGTTTTTTTTGGTTTTTTGTGATAGTGTTTTTTTTGTTTTGCTTGGTTGAGATTTGTTAGGTATTTCTAGTTTTTTTTTAGTTCTTTTTTATAATAATTGAGATAGTTGTAGTGGTTCTATGAATACTGTTTTAACCAATCGTATGGGTGATTTTTTTATTTTTGTTTTTTTTTCTTTGTCTTTTTTTACTTTTTTTAATTTTTTTAGTTTTTCCTATTTTTGTTTTTATTCTTCTTTTTTTCTTATTTTGGCTGCTTTTACTAAGAGTGCTCAGTTTCCTTTTGGTGGTTGATTACCTAAGGCAATGAGTGCTCCTACTCCTGTTAGTTCTTTAGTACATAGTAGTACTCTTGTCACTGCTGGTATTGTTTTGATGATTAAATTTAATGTTATTATTATGAGTTCTTTTCTTTTAAAGTTGGTTCTTATTTCTGGTGTTTTTACTATGTTTTTTTCTAGTTTTTGTGCTTTGTATGAGAATGATTTAAAGAAGGTTGTTGCTCTTAGTACTTTGTCTCAAATGGGTCTTTCAATGGTTTCTTTTGGTTTTGGCTTAAGTTTTCTTTGTTATGTTCATTTATTAAGTCATGCTATTTTTAAGAGTTGTCTTTTCATACAGATTGGTTATTTGATTCATTGTTCTTTTGGTCAACAGGATGGTCGTGGTTATTCTTTTGGTAATTTGCCTTATTTTGTTCAGCTTCAGATTTTAATTACTCTTTTTTGTTTGTGTGGTTTGTTTTTTTTAAGTGGTTCTGTTAGTAAAGATTATATTCTTGTTTTTTTTTTTTCTAGTTATTTTATGTTGTTTTTTTCTTTTTTTTTTTTTATTTCTGTTTTTATTACTTTTTTATATAGTTATCGCATTTGAAGTAGTCTTTTTTTAACTTTTTTTAATTCTTTATATTATAGTTGTAGTAGTTTTTTATTTTTTTTTATTAGTATTCCTTTGGTTTTTTTTTCTTTGTTTTTTATTTGGTGATTGAATCTTAATTTTTTTAGAATTCCTGTTGTTTTTGTTTATATTGATTTTTATTTTTTTTTTTTTTTTATTTTATTGTTTTTTTTTTTTTATTTTATTGTTTTCAAGTTTTTGTCTTTTTCTGTTTATTGTTTTTTGATGGATTATTTTCCTATTTTATTTGCTCGTTTTTTTCATGATTTTAAGTTTTTTGATTTGTTTTTGAATAAGTTAAATCTTACTTTTTTTTCCTTTTTTTCTTTTTCTAGTTTTATTTCTATATTTTCTTATTTTAATAAGTTTAATTTTTTAGTTGTTTTCATTTTTCTTATTTTTGTTGTTTTTTAGATATCTAATTTATTTTTTTAGTTTTTTAAAGTTTTTTTTTTTATTGATTTTTTTTTTTTTTTATGATTTTTTTTTTTTGTTTTTTTCTTTTGCTTTTTGTTTTTTTTGTTTTAGTTTTTTTTGTTGGTCTGGTAATTTTTTTTTAATTGATTCTTATTTTTATGTTGCTGTTTGTTTTATGTCTGTTTTTATTTTTTCTTTGGTTTTGGTTTCTGAACGTCATCGTGTTATTGTTTTTTTTTCTAAGGTTCTTTTGGTTATTTCTTTTTTTTTTTTTTTTTCTTATAGTGTTTTTTATCTATATGTTTTTTTTGAACTTTCTATGGTTCCTATTATTATTTTAATTCTTGGTTATGGTTATCAGATTGAGAAGGTTAATTCTTTTTTTTATCTTGTGTTTTATGCTACTTTTTGTAGTGTTCCTTTTCTTTTTGTTTATTTTAGTTTGGATTTTTTTTTTGTTGTTCCTTATTTTGATTGTTTTATTTCTTGGGAGATGGTTTTTATTATTAGTTTGGCTTTTATAATGAAATTTCCTGTTTTTTTTTTACATCTTTGGTTGCCTAAAGCTCATGTTGAAGCTCCCACTTCTGCTAGTATTTTATTAGCTGGTTTGTTGTTGAAGTTTGGTACTGTTGGGTTTGTTCGTATTATAAAGAGTCTTAGTTATTGTCATATTAATTATTGATTTTTTTTTTCGGTTTTAGGTATGTTTATTTCTTGTTTTGTTTGTGTTTTTCAGAGTGATTTTAAGTCTTTAGCTGCTTATTCTTCTGTTGTTCATATGAATTTTTTGTTGTTTTTTCTTTTGTTTTTTGGTTTATATTCCAAAACTGGTAGTTTTTTAATAATGGTTTCTCACGGATACACTTCTTCTGTTATGTTTTATTTCATTGGTGAGTTTTATCGTTCTTTAGGTAGTCGAATGATTTATTTTTTGAACAGTTTTATGTCTTCTAGTTTTATTTTTTCTTTTTTAATTTCTTTGGTTTTTTTATCTAATTGTGGTATACCTCCTTCTATTTCTTTTTTTTCTGAGTTTTTTTCTTTTTCTGGTTTTTTTTCTTTGTTTTATAATGTTTTTTTTTTGGTTTTTTTTTATTTTTTTGTTTCTTTTTATTATTGTGTTTATATTATTGTTATTTCTTTTTTAGGTAAGAAGTTTTTTTTTTTTAAGAGTTGATTTTTTTTTTGGTCTCTTCCTTTAATTTTTTTTTGTTTTAATGTGTTTGGTTTTTTTTTATTTTTTTAATAGATTTAAGTTAAGTTAAACTATTAGTCTTCAAAACTAAAAATTTTATCTATAAGGTATTTAGTAGGAATTTTCTATATCCAATTGCGGTTTGGAAGTTTTTTTACCTTAACAAATTTTAGGCGAGTCTTCTAAACTTGTTTTGGGGTTTCCCGTTTGTTTTTTAAGTTTTTTCATAATTTCCATGTTTTGAGTTTTTCTTCTTATCCTTTTTTTATGTTTATTTCTTTAAGTTCTCTTTTTTCTTCTTTTGTTGTTTTTTTCAAGTTTGGTATTTTTTTTTTTCTTTTTTTTTCTTTTTTTTCTTTTTTATTTCTTATTTTTTGTTGGTTTAAGGATATTTGTATAGAGGGTCTTTGTGGTTATCATAATTTTTATGTTATAGATGGTTTTAAGTTTGGTTTTGTTTTGTTTATTTTTAGTGAATTTATATTTTTTTTTAGTGTTTTTTGGTTTTATTTTGATTCTGCTTTAGTTCCTGCTCACGAAATTGGTTGTGGTTGGGGATTTTTTGGTTTGGATAAGATTAATCCTTTTGGAGTTCCTCTTTTAAATACTGTTATTCTTCTTAGAAGTGGTGTTACTGTTACTTGGTCTCATTATTGTCTTTTGAATAATTTTTATTGTTTAGATGGTTTGATTTTAACTATTCTTCTTTCTTTTATTTTTATTTTGGTTCAGTTTTTTGAGTATAAGAGTTCTAGTTTTTCTATCTCTGATGGTGTTTATGGTAGTATTTTTTATTTTTCTACTGGTTTTCATGGTTTTCATGTTATTCTAGGTGCTGTTTTCCTCACTTACAATCTTTTTCGTTTTTTATTATATCATTTTAATTATTCTCATCATTTGGGTTATGAGTTTTCTATTTTGTATTGGCATTTTGTAGATGTTGTTTGGTTATTTTTATTTGTTTTTGTTTATTGGTGAGGTTATTAGGTTTTATTTTTACTTTTTGGATTTTTTTAATTTTTTTGATTTTTTTCTTTTTGTTTTTGTTTTGCAGTTTATTTTTTGTCAAAAAGATAGATTAATTAATGTTTTTTTTAATAAGTTTTTTTCTTTTTTAGTTGGTGTTTTTTCTTATAATTCTTCTTGTTTTATTAGATATATTTTTTCTTCTTTTATTTTTGTTTTTTTGTTGACTTGTTGTTTTGGAGGTTATTTTAGTTATTCTTTTTGTCCTTTGGGTATTATTGAGTTTACTTTTTTTTTTTCTTTTGTTTCTTGATTTTCTACTTTTTTGTTTTTGATTTCTAGTCAGAAATTTTCTGTTTATATGAAGAAGTCTGGTGATGGTTTTTTTAAGACTTTTTTTTTGTTATTTGTTGAGATTATTAGTGAGTTTAGTCGTCCTATTGCTTTAAGTGTTCGTTTGTTTGCTAATATTATAGTTGGTCATGTTATTAGTGCTTGTTTTTATGTTTTTTTTGAGTGTGTTTTTGGTTTTTCTTTTTTAATTGTTTTTGCTATTGTTTTTGAGTGTTTTGTTTTTATTTTGCAGAGTTATATTTTTTCTCGTTTAATTTACTTATATATTAACGAGTAGCTTTTTAGTTTATTTAAAATTTTTACTTGTGGTGTAAAAGAAATTTGAGCTTTGTAAGTTAGTTTAAGTAGAATTTTTGTTTTTGGTACAAATGGTTATCTTACATTGAGGATTATTTTAATTTAGAATATTTAGCTGTTAACTAAAAGGTTTATCTTCATAAGAGTTTAGTTTATATTTAAAATATTAAATTGTAAATTTAAAGTTTTTTGCTCTTGCAGTAATTAGTTTAATTAAAATATAACATTTGGATTGTTAAGTTTTTTTACTGATTTTTCTTTTATTTTTTTGTTATTATTGTTTTTCTTTTAAATTGTTTTATTTGTAATATTGTTTTTTGATGGAGTATTTTTTTTTTAATGACTCTTGTTTTTGTTTTTTTAAATTTTAATAATTCTTATTCTTCTATTAACTATTTTATTTTTCAGGAGTTTCTTGGTTTGCTTTTTGTTTTTTTTTCTTTTGGTATTCTTCAATTTTTTATTATTTTATTAAAAGTTGGTGTTTCTCCTTTTCATTTTTGGTGTTTAAATATTTTTAATGGTCTTAGAGGTTTTAATACTTTTTGATTTCTTACTTTTCAGAAGTTACCTTACTTTCCTGTTTTTTCTTTTATTTTTGATTATAGTTTTTTTTTTTTTCTTGTTTTTGGTATTATTTTTTGTTATTTTAATCTTTTTTTTTGTAAGTCTTTTAAGAGCATAGTTTTTATTTCTTCTGTTGAGTCTTTTAATTGGTTGTTAATTTCTCTTTTCTCTTCTTTGTTTTCTGGTTTTTTTTTGTTTCTTTACTATGTTTTTGTTATGTTTTTTTTGTTGGATTATAGTTCTACTAAAGGTTATGATTTTTATAATTGGGAATTGGTTTTTCTTTTTATAAATTTTCCTATGACTATTACTTTTTTTGTTAAAATTTTTTCTATTATTTTTTTTTTTAATATTAGTTCTTTTTATCTGTTGTTTGTTTTATTTTTAATGGTCTTTTCTGTTTTTGGTTTTGGTTTTTGGTTTTTTAATGTTGGTTTGAAATTTAGTTATTATGGTTTTTATAATTTTAGTTTTTTTTATTTTTTTTTTTTTCCTTTGATGTTTTTTTGTCTTTTTTAAAAGAGTTTTAGTTTATATAGAATTTATCACTTACAATGATGGGGTTTAAACTCTTACCAATTTAGTAAAATTTTATTATATTGCTTTGATATGGCAAAGTTCTTTTTGATTTGGTATTTTTTGTTTTGTTTTTAGTGGCTCTTTTTTCTTTTTTATTTGCTTTTTTTTTTTATTTATTTGTTTGTTTTGCTTCTTTTTTTGATTTTTATTTTTGTAAGTCTTCTTCTTTTGAGAGTGGTTTTATGAGTGTTGGTTTAATTCAGAATTCTTTTAGAATTCACTTTTTTGTTATTATAATCATGTTTGTTGTTTTTGATTTGGAGATTGTTATTTTTATTGGTATTCTTATTTCTGATTTAAATTCTTTTGTTTGTTTTTTTTTTTTGTTTTTTTTTTTGTTCTTGTTTTTTTATATGGAGTGGTATTATGGTAAGCTTGTTTGAAATTTTTAATATTAAAAAACTTTATTATAATTTAGTATATCTCGTTGTCGTTGAGAAGGTTTTAAGTTTTATCTTATTATTATATTTTTTTTTTTTCTTGTTTTTAGTATCAAAAACCGATTGGGGTTTTGATATATTATATATTATATATTATAAAAATAATATAAATATAATATATTTATTAATTATATTTATATATAAATAATTATATTTATATATATAAATAATTATATTTATATTATTTTTATTATGTATGTATATATATTTATGTTGATATTAATTAGTTAATATCATATCCTTTTTTTAAGATAATTGTTTGATGGAGATTTTATTAATTAGGTAGACTTGTTTAATTTAAGCTGGTAAACTTTGAACTTTCTTGAGTTTCAAAAGTTTCAGGAAAACAAGTCTACCTAATTAATGGTTTTATTTTAATTGAAATTATATGTCTATAAGTTCGATTAAAATAAAATTTTGTAGTATGATNNNNNNNNNNNNNNNNNNNNNNNNNNNNNNNNNNNNNN
>Bangladesh_Human_F10 - f3
GTCGTTTATTTTTCGATTTTTTTATTTATAATTTTGTTGGTTTTTTTTGTTGTTTTTTTTGTTATACAGAGTATTGCTTTTATTACTTTATATGAGCGTCATTTGTTGGGTCTTAGTCAATCTCGACTTGGTCCTACGAAGGTAGGTTTTTTTGGTGTTTTGCAGGCTATTGTAGATGGAGTTAAGCTTCTAAGTAAAGAGCAATTTTTACCTTATAATTCTTCTTATTTTTTTTTTTTATTTATTCCTTCTGTTTCTTTTTGTTTGATATATTTGGAGTGGTTTGTTCTTCCTTTTTTTTTTGATTTTTTTACTTTTAATTATTCTGTTTTGTTTTTTCTTTGTTTGGTTGGTTTTTCTGTTTATACTACTTTAATTTCTGGAATTGTTTCCAAATCTAAGTATTCTATAATTGGTTCTATTCGTGCTAGTAGTCAGAGTATTTCTTATGAGATTTCTTTTACTTTTTTTGTTTTTTGTGTTGTTCTTCATGTTGGTGTTTTTAGTTTTTTTAGTTTTTTTAGTTTTAGTATAGTTGTTCTTTTTTTTCCTTTTCTTATTATGATTATTGGTGAGCTTAATCGTGCTCCTTTTGATTTTTCTGAGGGTGAGAGTGAACTTGTTAGTGGTTATAATATTGAATATTCTAGTGTTGCTTTTGTTCTTTTGTTTTTGAGTGAGTATGGTGTGTTGATTTTTTTTTGTGTTCTTTTTTCTTTTTTGTTTTTTGGTGGTTCTGTTTTTATGTCTTTTGTTATTTTTTCTTTTTTGATTTTTATTCGTAGTTCTTTTCCTCGTTATCGTTATGATATGATGATAGGTTTTTTTTGATTTATTATGTTACCTATTTCTATGATTTTGTTTTTATTTTTTTGTTTGTTATTTTTTTAGGGATTTAGTTTATATTAAAATGTTTGTTTTGCGTACAAAAGAATTTTTTCTCTGAATTTTTTTTCTTAGTTTATAGATTTGATTATGGTCATTGTAATGATAAAATGGTGTTATATAATTTTTAATCACTTGAGTGGACAATGTTTTTCTATCCCGGCAATGTATTGCTTGTATAAACTCAGTACCAGAATAATCGGATAGACTGAGTAAGCTTATACCCTAAATGTGTTTTGGCCATGGTTTTTTTTTTAATTTTTTTACAACTGTTTAGTGCAATGTGCAGTTTTTTTTTGTTGTTTTATCTTGGTCAATAAGATTAGACAAATGACCTGGATTAGTACCCAGTTAATCTAAATTTAAAAGTTGCAGGAGTAAAGTAATATTTAAACTGTAATAATATTGGCGGATTTTTTAATTATCTTTGGAGGTTGAGCTGTAATTGAGAACCCTCATTATCAGCTTTGATTTTTGTCGCATGTATGATCGTTTATGTCCTTCTTAAAGAGGTGCATTAAAGATTATTTGGTGTTTAATCAATGATATCTATTAAAACAGATAAATACCTGGTATATATCAAAGTTTTCGTTTGACCTACAATATCTTATGTTTCGGATAAGGAGGAGAGATTCTTCTTTGAAGTTGTAAAAGACAGTAAATGCTTTTTAATGTAGCATTGAAGTATTTAGAGAAATCGTACAAATCATCCATCAATTGCCCACAGGGGAGTAAGTTGTAGTAAAGTAGGTGTAGGGGAATCTGTACCTAGTTTAAGTTGGTTATATTTTAATAATTTGGTTTTTTTCCAAGTGTTTTTTCCTTCTTTAATAAGTTAGTATATTTTAGTACATTGGGTTCATATCCTAAAGGAGAATTTTCACTTATTTTTTATTGTTTTTTTTATTTAATTTTTTCTTTTTTAAGGGGGTACTTTTAAGGTTTTTGGGAGTTATTAGTATAATAAGTATTTTTAATTGCAAATTAAAAGGTTAATAGCTTTTTTTATTCTTTTAAGTTTTTAAATGTTCCTGTTAGTTTTTCTTTATCTGTTTTTTGGAATTTTGGTAGTATTTTGGGTATGGTTCTTTTTTTTCAGATTTTTAGTGGTTTATTTTTATCTTTTTATTATGTTGCTGATGGTTTTAATTCTTTTTCTAGTGTTCAGTATATCATAAGTGATGTTAATTTTGGTTGGGTTTTTCGTATTTTACATTTTAACGGTGCTAGTTTATTTTTTTTTTTTTTGTATTTGCATTTTTTTAAGGGTCTTTTTTTTTGTAGTTATCGTTTGTCTGGTACTTGGATTATTGGTTTAACTATTTTTTTTTTTGTTATAATGGAGGCTTTTATAGGTTATGTTTTAGTTTGGGCTCAGATGAGTTTTTGAGCTTCTGTTGTTATTACTAGTCTTTTAAGTGTTATTCCTTACTTTGGTTTTTCTATTGTTTATTGGATTTGGAGTGGTTTTTCTGTTGTTAATTCTACTCTTAAGTTTTTTTTTGTTATTCATTTTTTAATGCCTTGATTGGTTTTTCTTTTAGTTTTTGTTCATTTGTTTTTTTTACATTCTACTGGTAGGACTTCTGTTTTATATTGTCATGGTGATTATGATAAAATTAGTTTTTTCCCTTATTATTTTTATAAAGATTCTTATAATTTGGTTGTTTTTTTTCTTTTTTTTATTTTTTCTTTTTTTTTTCCTTTTTTACTTGGTGATCCTGAAATGTTTGTTGAGTCTGATCCAATGGTTAGACCTGTACATATTGTTCCTGAGTGATATTTCTTATTTGCTTATGCTATTTTGCGTGCTATCCCTAATAAAGTTTTAGGTGTTTTTTTTCTTGTTTTTAGTATTTTTATTTTTTATTTTTATGTTTTTTTTAATAATTATTATAGTGTTCTTGATAATTTGAATTTTTTTTTAGTTGTTTTTTTTATTTTGGTTTCTGTTTTTTTAAGTTGATTAGGTCAGTGTCATGTTGAATATCCTTTCATTGGTTTGAGAGTTGTTTTTTCTTTTTTTTATTTTTTTTTTGCTTTTTTAATTGTTTTCTCTCGATTTTTAACTAAATTTATTTTTTCTTAGTAAACTTAGTATAATTTATTATATTGGATTTAGGATCCTGGGATTTTTGTTTACTTTTAATTATTTCCAAGGTTACATGATAGGTTTTTCTAATAATTATCTTTGTAGATACATGGATTGGTTTCATAATTTTAATTGTAGTTTATTATTCGGTGTTTTATTTTTTGTTTTTATAGTTATTGTTAATCTTTTTGTTAATTCTTATTATTTTAAGAGTCATAATATTGAATATCAATTTGGTGAGTTTTTATGTAGTTTGTTGCCTTTATTTATTTTGGTTTTTCAAATGTTTCCTTCTTTATCTTTGTTGTATTTTAGTGGTTTGTCTTATTTAGATAGTAGTTTAACTGTTAAAGTTGTTGGTCATCAATGGTATTGAAGTTATGATTATAGGGATATCGGTATTGAATTTGATTCTTATATGAAGTCTATTGATTCTTTATTGATTGGTGAGCCTCGTTTATTAGAAGTTGATAATCGTTGTGTCGTTCCTTGTGATACTAATATTCGATTTTGTATTACATCGGCTGATGTTATTCACTCTTGATCTCTTCCTTCTTTTTGTATTAAACTTGATGCTATGAGTGGTATTTTAAGTACTGTTACTTGTAGTTTTCCTATAGTTGGTGTTTTTTATGGTCAGTGTTCTGAGATTTGTGGTGCTAATCATAGTTTTATACCTATTTGTTTGGAGGTTTCTTTGTTGGAAAATTTTAAAGATTGATGTTATTTAATGTCTAGTTAATTTTGAGGTATTAGTATATTTTAGTATTATTCTTTTTCGAGGAGTCGGATTTATACCTTTATTGAATTAGCATAATTTAATGTATTTGTTTTAAGCGCAAAAGATTTTATTCAATTTTACTCTTTTAGTTTATAAAAAATATGACTTTGAAGCAGTTAAGAATCATAGAGTATATTTTTTTTTTATATATATATTAGTATTGCATACTATGTTAGGATATTTTCAAAGATTTTGATAAATAGAAGCAAAGTGTTTAAGGTGTAGTTTTTTTTTTTGTTACAAAAATAATTTTACTACTCTTAGTGTTGATACATCGAACTTTGTGATATCTGTTTTTAATTTTTATATTAGAAAATTATATATTGTTTTTTTTTTTTGTAGTTTTAATAATTTGAAGTTTTTTTGTTTTAAGTTTTATAACTTTACTACTTTTCTTTTYTTTTTTTTTTTTTAATTATAATTCTTTATAGTTTTTATTATCTAACAATTAGTAAATTAATAAATTATGTTTTTTTTTTTAATATAAATGAATTACTAATTATCTGGTCAAATGTTTATTAAAGACTTAGGATTTATATTAAATCTGTCTTCTGCCCTATGGTTTTTTTAAATGGCAGTCTTAGCGTGAGGACATTAAAGTAGCAAAATAATTTGTGCTTTTATTGGGTTCGAGTATGAATGAAGTTTTGGCTGGTGATATTTTTTTTTTTTTTTGAATTTAATATACATCTAAAAAGAGATGTTTATAATAAAACAAAGATAAGTCTTCGGAAATTTTATTTCTATTAAAAGTTTTTTTTTTTAGTAATTTATCTAGGGAAGATTATTATATAATTTTTTTTTACTATTTTTAATTTAAAAAATTACTCCGGAGTTAACAGAAAAACATGCCTTATGTAGTTCTTATATTTTGGTAAGTTTTACATCGATGTTGTATCTTTATTAGCTGAAGAGGAGAAATTTCAGTTTTTTAGACTGTTCTTCTTTTAATAAATAAAACGTGATATTAGTTTAATTCATCGTGAGATAGAATTGTTTATCTTGTTTATTATTTTTTTTTATCGGGATTAGTACGAAAGGAATTTCACTATAATTTTAAATTTTTTAATCTTTTTTTTAATTTTTTTTGTTTATTTTTTTCTTGTCTTAGTTTTCTTGTTTTTGATCCTTTAAAGAGTGCTTTTTTTTTAGTTCTTTCTTTAATTTTTTTGGTTTTTTTTATTTCTTTTGGTTTTTATGTTTGGTTTTCTTATTTTATTTGTTTGATTTTTTTGAGTGGTATTTTTGTTATTATTGTTTATTTTTCTAGTTTTTCTAAATATATTTATGTCAATGTTAATTTTTTTCTTGTCCTTTTTGTTTTCTTGTTTTTTTTTTTTTATTCTTTTTTTTTCTTTTTAGATCCTAGTTATCATAATTCTTTAAATTTTCTTTATTATGATTTGTTTTTTTCTTTTATTTTTTGGGTTGTTTTTTGTTTGTTTTTTTTTATAAATTTTGTTAGCTTTTTTCTTTGTTTTTCTGGTGCTCTTCGACTGTATTAATTTTGGTTTATTAGTATAATAAGTATATTTGATTTCCAATCAAATGGTCATTAAACTATGCTATTTTAGTTTATGTAAAATGTCTAATTTGTAATTAGAAGAATTTTTAGCAACTTTCTAGTTTTTGTTTTTTATAGTACTAATCACAAAGATATTGGTAGTATTTATTTAATTTTTGGTTTATGAGCTGGTATAGTTGGTTCTGCTCTTTCTATAATTATTCGTATCGAGTTAAGTAAGCCTGGTATGTTTATTGGAGATGGTCAATTATATAATTCTATTTTAACTGCTCATGCTATTTTGATAATTTTTTTTATGGTTATACCTAGGATGATTGGTGGTTTTGGTAATTGGATGGTTCCTTTAATATTAGGTGCACCTGATATGAGTTTTCCTCGATTAAATAATATTAGTTTTTGATTATTACCTGCTTCTATTTTTTTGGTTTTTTTGGCTTGTTTTGTTGATAATGGTTTAGGTACTAGTTGAACTATTTATCCCCCTTTATCTACTTCAGGACATCCTGGTTCTAGTGTTGATTTGGCTATTTTTAGTTTACATCTTTCTGGTATTAGTTCTATTTTGGGTGGTATTAATTTTATGTGTACTGTTAAAAATTTACGTTCTAGTTCTGTTTCTCTCAATAATATGAGTTTATTTATTTGAACTATTTTTGTTACTGTTTTTTTATTGGTTTTGTCTTTACCTGTTTTAGCTGGTGCTATTACTATGTTGTTAATTGATCGTAATTTTAATGGTTCTTTTTTTGATCCTAGTTTTGGTGGTAATCCTTTGATTTATCAGCATTTGTTTTGGTTTTTTGGTCATCCAGAAGTTTATATTTTAATTTTACCTGCTTTCGGTATTATTAGTCAATGTACTTTGTATTTGACTGGTAAAAAAGAAGTTTTTGGTTATTTGGGTATGGTTTATGCTATTTTGAGTATTGGTTTAATTGGTTGTGTAGTTTGAGCTCATCACATGTATACTGTTGGTATAGATTTTGACTCTCGTGCTTATTTTACTGCTGCTACTATAGTGATTGCTGTTCCTACTGGTGTAAAAGTTTTTAGATGGTTAGCTACTTTTTTTGGTACTGTTATAGTTTATCAACCTTTATTATTTTGAGTTATAGGTTTTATTTTTTTATTTACTATTGGTGGTTTAACTGGTGTTATATTATCTAATTCTAGAATTGACATTATTTTACATGATACTTATTATGTAGTGTCTCATTTTCATTACGTTTTAAGTCTTGGTGCTGTTTTTGGTTTGTTTGCAGGTGTTACTTTGTGATGATCTTTTATTACTGGTTTTGTTTTGAATAAAATTTATATGTATTCTGTTTTTTTTTTATTTTTTATTGGAGTTAATATGACTTTTTTTCCTTTACATTTTGCTGGTTTACATGGTTTCCCACGAAAATATGTAGACTATCCAGATGTTTATTCTTTCTGAAATGTTTTATCTTCTTTTGGTTCTCTTATTAGTATTTTTTCTCTTTTTTTTTTTGTTTTTGTTTTATTAGAATCTTTCATTAGTTATCGTGTTTTAGTTGTTGATTACTTTAATGGTGTTAGACCTGAAAATGCTAATTTAGGTTATAATTTTTACCATAGTTTCCAAGATGGGGTTTATTTGAGAGTGCCTCATAATTAATTGTTTTTATTTTTTATTGGTATTTTTTTCCTTTTTTATAAATTTCGACGTTTTATTTTTGTTATTATTTCTTTTGAATTTTTAATAATGGGAGTTTTTTATTTGTTTTCTTTTTTTTTTGGTTTTTTTTCTTTTTTTTACTTTTTATGTTTTAGTGTTTTTTGTAGTCTTATAGGTGTTGTTTTAATAGTTTATTTTATTAAGTTCTATGGTTGTGATTATGTTTTTTTTTAAAATCACTTNNTATCAAACCCCAATTGAGTGGTTAGCTTAAGTTTAAAGCACCGGATTTTTAATCCGGGGATTAATCTGCTTAAAACTGTTTTTATTTTGATTTGAAATCAAAATTTGGATTTTTCCGCAGTTTTTGTCTTTATTTTTGATTTTTTTTTGTTGTTTTTTGTTTTTGTTTTTTGTTTTTGTTTTTTGTTTTGTTTTTGTTTTTTGTTCCTTTTTTTAAGTTTTCTTTCTTTTTTTTTGATTTTGGTTTTATTGTTTTTAAATTTAATTTTTATTTAAATAGTATTATTTTTTCTTTTGTTTTGATTTTGATTTCTGTTAGTGTTTTTTTTTATAGTCTTTATTATCTTAATATGGAAATTAATTTTTTTTATTATTTTTTTGTTTTGCTTGTTTTTATTTGTAGTATGTTTTTTTTGGTTTTTTGTGATAGTGTTTTTTTTGTTTTGCTTGGTTGAGATTTGTTAGGTATTTCTAGTTTTTTTTTAGTTCTTTTTTATAATAATTGAGATAGTTGTAGTGGTTCTATGAATACTGTTTTAACCAATCGTATGGGTGATTTTTTTATTTTTGTTTTTTTTTCTTTGTCTTTTTTTACTTTTTTTAATTTTTTTAGTTTTTCCTATTTTTGTTTTTATTCTTCTTTTTTTCTTATTTTGGCTGCTTTTACTAAGAGTGCTCAGTTTCCTTTTGGTGGTTGATTACCTAAGGCAATGAGTGCTCCTACTCCTGTTAGTTCTTTAGTACATAGTAGTACTCTTGTCACTGCTGGTATTGTTTTGATGATTAAATTTAATGTTATTATTATGAGTTCTTTTCTTTTAAAGTTGGTTCTTATTTCTGGTGTTTTTACTATGTTTTTTTCTAGTTTTTGTGCTTTGTATGAGAATGATTTAAAGAAGGTTGTTGCTCTTAGTACTTTGTCTCAAATGGGTCTTTCAATGGTTTCTTTTGGTTTTGGCTTAAGTTTTCTTTGTTATGTTCATTTATTAAGTCATGCTATTTTTAAGAGTTGTCTTTTCATACAGATTGGTTATTTGATTCATTGTTCTTTTGGTCAACAGGATGGTCGTGGTTATTCTTTTGGTAATTTGCCTTATTTTGTTCAGCTTCAGATTTTAATTACTCTTTTTTGTTTGTGTGGTTTGTTTTTTTTAAGTGGTTCTGTTAGTAAAGATTATATTCTTGTTTTTTTTTTTTCTAGTTATTTTATGTTGTTTTTTTCTTTTTTTTTTTTTATTTCTGTTTTTATTACTTTTTTATATAGTTATCGCATTTGAAGTAGTCTTTTTTTAACTTTTTTTAATTCTTTATATTATAGTTGTAGTAGTTTTTTATTTTTTTTTATTAGTATTCCTTTGGTTTTTTTTTCTTTGTTTTTTATTTGGTGATTGAATCTTAATTTTTTTAGAATTCCTGTTGTTTTTGTTTATATTGATTTTTATTTTTTTTTTTTTTTTATTTTATTGTTTTTTTTTTTTTATTTTATTGTTTTCAAGTTTTTGTCTTTTTCTGTTTATTGTTTTTTGATGGATTATTTTCCTATTTTATTTGCTCGTTTTTTTCATGATTTTAAGTTTTTTGATTTGTTTTTGAATAAGTTAAATCTTACTTTTTTTTCCTTTTTTTCTTTTTCTAGTTTTATTTCTATATTTTCTTATTTTAATAAGTTTAATTTTTTAGTTGTTTTCATTTTTCTTATTTTTGTTGTTTTTTAGATATCTAATTTATTTTTTTAGTTTTTTAAAGTTTTTTTTTTTATTGATTTTTTTTTTTTTTTATGATTTTTTTTTTTTGTTTTTTTCTTTTGCTTTTTGTTTTTTTTGTTTTAGTTTTTTTTGTTGGTCTGGTAATTTTTTTTTAATTGATTCTTATTTTTATGTTGCTGTTTGTTTTATGTCTGTTTTTATTTTTTCTTTGGTTTTGGTTTCTGAACGTCATCGTGTTATTGTTTTTTTTTCTAAGGTTCTTTTGGTTATTTCTTTTTTTTTTTTTTTTTCTTATAGTGTTTTTTATCTATATGTTTTTTTTGAACTTTCTATGGTTCCTATTATTATTTTAATTCTTGGTTATGGTTATCAGATTGAGAAGGTTAATTCTTTTTTTTATCTTGTGTTTTATGCTACTTTTTGTAGTGTTCCTTTTCTTTTTGTTTATTTTAGTTTGGATTTTTTTTTTGTTGTTCCTTATTTTGATTGTTTTATTTCTTGGGAGATGGTTTTTATTATTAGTTTGGCTTTTATAATGAAATTTCCTGTTTTTTTTTTACATCTTTGGTTGCCTAAAGCTCATGTTGAAGCTCCCACTTCTGCTAGTATTTTATTAGCTGGTTTGTTGTTGAAGTTTGGTACTGTTGGGTTTGTTCGTATTATAAAGAGTCTTAGTTATTGTCATATTAATTATTGATTTTTTTTTTCGGTTTTAGGTATGTTTATTTCTTGTTTTGTTTGTGTTTTTCAGAGTGATTTTAAGTCTTTAGCTGCTTATTCTTCTGTTGTTCATATGAATTTTTTGTTGTTTTTTCTTTTGTTTTTTGGTTTATATTCCAAAACTGGTAGTTTTTTAATAATGGTTTCTCACGGATACACTTCTTCTGTTATGTTTTATTTCATTGGTGAGTTTTATCGTTCTTTAGGTAGTCGAATGATTTATTTTTTGAACAGTTTTATGTCTTCTAGTTTTATTTTTTCTTTTTTAATTTCTTTGGTTTTTTTATCTAATTGTGGTATACCTCCTTCTATTTCTTTTTTTTCTGAGTTTTTTTCTTTTTCTGGTTTTTTTTCTTTGTTTTATAATGTTTTTTTTTTGGTTTTTTTTTATTTTTTTGTTTCTTTTTATTATTGTGTTTATATTATTGTTATTTCTTTTTTAGGTAAGAAGTTTTTTTTTTTTAAGAGTTGATTTTTTTTTTGGTCTCTTCCTTTAATTTTTTTTTGTTTTAATGTGTTTGGTTTTTTTTTATTTTTTTAATAGATTTAAGTTAAGTTAAACTATTAGTCTTCAAAACTAAAAATTTTATCTATAAGGTATTTAGTAGGAATTTTCTATATCCAATTGCGGTTTGGAAGTTTTTTTACCTTAACAAATTTTAGGCGAGTCTTCTAAACTTGTTTTGGGGTTTCCCGTTTGTTTTTTAAGTTTTTTCATAATTTCCATGTTTTGAGTTTTTCTTCTTATCCTTTTTTTATGTTTATTTCTTTAAGTTCTCTTTTTTCTTCTTTTGTTGTTTTTTTCAAGTTTGGTATTTTTTTTTTTCTTTTTTTTTCTTTTTTTTCTTTTTTATTTCTTATTTTTTGTTGGTTTAAGGATATTTGTATAGAGGGTCTTTGTGGTTATCATAATTTTTATGTTATAGATGGTTTTAAGTTTGGTTTTGTTTTGTTTATTTTTAGTGAATTTATATTTTTTTTTAGTGTTTTTTGGTTTTATTTTGATTCTGCTTTAGTTCCTGCTCACGAAATTGGTTGTGGTTGGGGATTTTTTGGTTTGGATAAGATTAATCCTTTTGGAGTTCCTCTTTTAAATACTGTTATTCTTCTTAGAAGTGGTGTTACTGTTACTTGGTCTCATTATTGTCTTTTGAATAATTTTTATTGTTTAGATGGTTTGATTTTAACTATTCTTCTTTCTTTTATTTTTATTTTGGTTCAGTTTTTTGAGTATAAGAGTTCTAGTTTTTCTATCTCTGATGGTGTTTATGGTAGTATTTTTTATTTTTCTACTGGTTTTCATGGTTTTCATGTTATTCTAGGTGCTGTTTTCCTCACTTACAATCTTTTTCGTTTTTTATTATATCATTTTAATTATTCTCATCATTTGGGTTATGAGTTTTCTATTTTGTATTGGCATTTTGTAGATGTTGTTTGGTTATTTTTATTTGTTTTTGTTTATTGGTGAGGTTATTAGGTTTTATTTTTACTTTTTGGATTTTTTTAATTTTTTTGATTTTTTTCTTTTTGTTTTTGTTTTGCAGTTTATTTTTTGTCAAAAAGATAGATTAATTAATGTTTTTTTTAATAAGTTTTTTTCTTTTTTAGTTGGTGTTTTTTCTTATAATTCTTCTTGTTTTATTAGATATATTTTTTCTTCTTTTATTTTTGTTTTTTTGTTGACTTGTTGTTTTGGAGGTTATTTTAGTTATTCTTTTTGTCCTTTGGGTATTATTGAGTTTACTTTTTTTTTTTCTTTTGTTTCTTGATTTTCTACTTTTTTGTTTTTGATTTCTAGTCAGAAATTTTCTGTTTATATGAAGAAGTCTGGTGATGGTTTTTTTAAGACTTTTTTTTTGTTATTTGTTGAGATTATTAGTGAGTTTAGTCGTCCTATTGCTTTAAGTGTTCGTTTGTTTGCTAATATTATAGTTGGTCATGTTATTAGTGCTTGTTTTTATGTTTTTTTTGAGTGTGTTTTTGGTTTTTCTTTTTTAATTGTTTTTGCTATTGTTTTTGAGTGTTTTGTTTTTATTTTGCAGAGTTATATTTTTTCTCGTTTAATTTACTTATATATTAACGAGTAGCTTTTTAGTTTATTTAAAATTTTTACTTGTGGTGTAAAAGAAATTTGAGCTTTGTAAGTTAGTTTAAGTAGAATTTTTGTTTTTGGTACAAATGGTTATCTTACATTGAGGATTATTTTAATTTAGAATATTTAGCTGTTAACTAAAAGGTTTATCTTCATAAGAGTTTAGTTTATATTTAAAATATTAAATTGTAAATTTAAAGTTTTTTGCTCTTGCAGTAATTAGTTTAATTAAAATATAACATTTGGATTGTTAAGTTTTTTTACTGATTTTTCTTTTATTTTTTTGTTATTATTGTTTTTCTTTTAAATTGTTTTATTTGTAATATTGTTTTTTGATGGAGTATTTTTTTTTTAATGACTCTTGTTTTTGTTTTTTTAAATTTTAATAATTCTTATTCTTCTATTAACTATTTTATTTTTCAGGAGTTTCTTGGTTTGCTTTTTGTTTTTTTTTCTTTTGGTATTCTTCAATTTTTTATTATTTTATTAAAAGTTGGTGTTTCTCCTTTTCATTTTTGGTGTTTAAATATTTTTAATGGTCTTAGAGGTTTTAATACTTTTTGATTTCTTACTTTTCAGAAGTTACCTTACTTTCCTGTTTTTTCTTTTATTTTTGATTATAGTTTTTTTTTTTTTCTTGTTTTTGGTATTATTTTTTGTTATTTTAATCTTTTTTTTTGTAAGTCTTTTAAGAGCATAGTTTTTATTTCTTCTGTTGAGTCTTTTAATTGGTTGTTAATTTCTCTTTTCTCTTCTTTGTTTTCTGGTTTTTTTTTGTTTCTTTACTATGTTTTTGTTATGTTTTTTTTGTTGGATTATAGTTCTACTAAAGGTTATGATTTTTATAATTGGGAATTGGTTTTTCTTTTTATAAATTTTCCTATGACTATTACTTTTTTTGTTAAAATTTTTTCTATTATTTTTTTTTTTAATATTAGTTCTTTTTATCTGTTGTTTGTTTTATTTTTAATGGTCTTTTCTGTTTTTGGTTTTGGTTTTTGGTTTTTTAATGTTGGTTTGAAATTTAGTTATTATGGTTTTTATAATTTTAGTTTTTTTTATTTTTTTTTTTTTCCTTTGATGTTTTTTTGTCTTTTTTAAAAGAGTTTTAGTTTATATAGAATTTATCACTTACAATGATGGGGTTTAAACTCTTACCAATTTAGTAAAATTTTATTATATTGCTTTGATATGGCAAAGTTCTTTTTGATTTGGTATTTTTTGTTTTGTTTTTAGTGGCTCTTTTTTCTTTTTTATTTGCTTTTTTTTTTTATTTATTTGTTTGTTTTGCTTCTTTTTTTGATTTTTATTTTTGTAAGTCTTCTTCTTTTGAGAGTGGTTTTATGAGTGTTGGTTTAATTCAGAATTCTTTTAGAATTCACTTTTTTGTTATTATAATCATGTTTGTTGTTTTTGATTTGGAGATTGTTATTTTTATTGGTATTCTTATTTCTGATTTAAATTCTTTTGTTTGTTTTTTTTTTTTGTTTTTTTTTTTGTTCTTGTTTTTTTATATGGAGTGGTATTATGGTAAGCTTGTTTGAAATTTTTAATATTAAAAAACTTTATTATAATTTAGTATATCTCGTTGTCGTTGAGAAGGTTTTAAGTTTTATCTTATTATTATATTTTTTTTTTTTCTTGTTTTTAGTATCAAAAACCGATTGGGGTTTTGATATATTATATATTATATATTATAAAAATAATATAAATATAATATATTTATTAATTATATTTATATATAAATAATTATATTTATATATATAAATAATTATATTTATATTATTTTTATTATGTATGTATRTATATTTATGTTGATATTAATTAGTTAATATCATATCCTTTTTTTAAGATAATTGTTTGATGGAGATTTTATTAATTAGGTAGACTTGTTTAATTTAAGCTGGTAAACTTTGAACTTTCTTGNNNNNNNAAAGTTTCAGGAAAACAAGTCTACCTAATTAATGGTTTTATTTTAATTGAAATTATATGTCTATAAGTTCGATTAAAATAAAATTTTGTAGTATGATNNNNNNNNNNNNNNNNNNNNNNNNNNNNNNNNNNNNNN
>Bangladesh_Human_J102 - f1
TTCGTTTATTTTTCGATTTTTTTAGTGATGTTAATTTTGGTTTTTTTGGTTATTTTTTTTGTTATACAGAGTATTGCTTTTATTACTTTGTATGAGCGTCATCTTTTGGGTCTTAGTCAATCTCGTTTGGGTCCTACGAAGGTGGGTTTTTTTGGTGTTTTACAAGCTATTGTTGATGGTGTTAAGCTTCTTAGTAAGGAGCAATTTTTACCTTATAATTCTTCTTATTTTTTTTTTTTGTTTGTTCCTTTAGTTTCTTTTTGTTTGATATATTTAGAGTGATTTGTTTTGCCTTTTTTTTTTGATTTTTTTACTTTTAATTATTCTGTTTTGTTTTTTCTTTGTTTAGTTGGTTTTTCTGTTTATACTACTTTGATTTCTGGTATTGTTTCTAAGTCTAAGTATTCTATGATTGGTTCTATTCGAGCAAGTAGCCAGAGTATTTCTTATGAGATTTCTTTTACTTTTTTTGTTTTTTGTATTGTTTTACATATTGGTGTTTTTAGTTTTTTTAGTTTTTTTAGTTTTAGTATATTGGTTCTTTTTTTTCCTTTTTTGATTATGGTTATTGGTGAACTTAATCGTGCTCCTTTTGATTTTTCTGAAGGTGAGAGTGAACTTGTTAGTGGTTATAATGTTGAATATTCTAGTGTTTCTTTTGTTCTTTTGTTTCTCAGTGAATATGGTGTATTGATTTTTTTTTGTGTTTTGTTTTCTTTTTTGTTTTTTAATGGTTCTGTTTTGTTTTCTTTTTTTGTCTTTTCTTTGTTGATTTTTATTCGTAGTTCTTATCCTCGTTATCGTTATGACATAATAATAGGTTTTTTTTGATTTATTATATTACCTATTTCTATGATTCTTTTTTTGTTTTTTTGTTTGTTATTTTTTTAGGGATTTAGTTTAAATTAAAATTTTTGTTTTGCATACAAAAGGATTTAATCTCTGAGTTTTTTTTTTTGGTTTATAGATTTGATTATGGTCATTGTAATGATAAAATGGTGTTATATAATTTTTAATCACGTGAGTGGACAATGTATTTCTATCCCGGCAATGTATTGCTTGTATAAACTCAGTACCAGAATAATCGGATAGACTGAGTAAGCTTATACCCTAAATGTGTTTTAATCATGGTTTATTTTTTGATTTTTTTACAACTGTTTAGTGCAATGTGCAGTTTTTTTTTAATTTTTTGTCTTGGTTAATAAGATTAGATAAATGACCTGGATTAGTACCCAGTTAATCTAAATTTAAAAGTTGCAGGAGTAAAGTAATATTTAAACTGTAATAATATTGGCGGATTTTTTAGTTATCTTTGGAGGTTGAGCTGTAATTGAGAACCCTCATTATCAGCTTTGATTTTTGTCGCATGTATGATCGTTTATGTCCTTCTTAAAGAGGTGCATTAAAAATTATTTGGTGTTTAATCAATGATATTTATTAAAACAGATAAATACCTGGTATATATCAAAGTTTTCGTTTGACCTACAATATCTTATGTTTCGGATARGGAGGAGAGATATTTCCTTGAAGTTGTAAAAGACAGTAAATGCTTTTTAATGTAGTATTGAAGTACTTAGAGAAATCGTACAAATCATCCATCAATTGCCCACAGGGGAGTAAGTTGTAGTAAAGTAGGTGTAGGGGAATCTGTACCTAGTTTAARTTGGTTATATTTTAATAATTTGGTTTTTTTCCAAGTGTTTTTTCCTTCTTTAATAAGTTAGTATATTTTAGTACATTGGGTTCATATCCTAGAGGAGWTTTTTCACTTATTTTTTATTGTTTTTTTTATTTAATTTTTTCTTTTTTAAGGGNNNNNNNNNNNNNNNNNNNNNNNNNNTTAGTATAWKWAGTATTTTTAATTGCAAATTAAAAGGTTTTTAGCTTTTTATATCCTTTTAAGTTTTTAAATGTTCCTGTTAGTTTTTCTTTGTCTATTCTTTGAAATTTTGGTAGTATTCTAGGTATAGTTCTTTTTTTTCAGATTTTTAGTGGTCTTTTTTTAACTTTTTATTATATTGCTGATGGTTTAAATTCTTTTTCTAGTGTTGAGTATATTATAAGTGATGTTAATTTTGGTTGGATTTTTCGTATTTTGCATTTTAATGGTGCTAGTTTGTTTTTTTTTTTTTTATATCTTCATTTTTTTAAGGGTTTATTTTTTTGTAGTTATCGTTTGTCAGGTACTTGGATTGTTGGTCTTACTATTTTTTTTTTTGTTATGATAGAGGCTTTTATGGGTTATGTTTTGGTTTGGGCTCAGATAAGTTTTTGAGCTTCTGTTGTTATTACTAGTCTTTTGAGTGTTATTCCTTATTTTGGTTTTACTATTGTTTATTGGATTTGGAGTGGTTTTTCTGTTGTTAATTCAACTCTTAAGTTTTTTTTTGTTATTCATTTTTTAATGCCTTGATTAGTATTTTTATTGGTTTTTGTTCATTTGTTTTTTTTACATTCTACTGGTAGTACTTCTGTTTTGTATTGTCATGGTGATTATGATAAGGTTAGTTTTTATCCTTATTATTTTTACAAGGATTCTTATAATTTAGTTGTTTTTTTGCTTTTTTTTATTTTTTCTCTTTTTTTTCCTTTTKYTTTGGGTGACCCTGAGATGTTTGTTGAGTCAGATCCTATAGTTAGACCTGTTCATATTGTGCCTGAGTGGTACTTTTTATTTGCTTATGCTATTCTTCGTGCTATTCCTAACAAGGTTTTAGGTGTTTTTTTTCTTGTTTTTAGTATTTTTATTTTTTATTTTTATGTTTTTTTTAATAATTATTATAGTGTTTTAGATAATTTGAATTGTTTTTTGGTTACTATTTTTATTTTGGTTTCTGTTTTTTTGAGTTGGTTAGGTCAGTGTCATGTTGAATATCCTTTTGTTGATTTGAGTGTTATTTTTTCTTTTTTATATTTTTTTTTTGCTTTTTTAATTGTTTTTTCTCGATGTTTTACTAAATTTATTTATTCTTAGTAAACTTAGTATAATATAATATATTGGATTTAGGTTTCAAAGATTTTTGTTTACTTTTAATTATTTTCAAGGTTATATGATGGGGTTTTCTAATAATTATCTTTGTAGATATATAGATTGATTTCATAATTTTAATTGTAGTCTTTTGTTTGGTGTTTTGTTTTTTGTTTTTATAGTTATTGTTAATTTGTTTGTTAATTCTTATTATTTTAAGAGTCATAGTATTGAATATCAATTTGGTGAGTTTTTATGTAGTTTGCTGCCTTTATTTATTTTGGTTTTTCAAATGTTTCCTTCTTTATCTTTGTTGTATTTTAGTGGTTTGTCTTATATAGATAGTAGGTTAACTGTTAAAGTTGTTGGTCATCAATGGTATTGGAGTTATGATTATAGTGATGTTGGTATTGAGTTTGATTCTTATATAAAATCTATTGATTCTCTTTTGATTGGTGAACCTCGTTTATTGGAAGTTGATAATCGTTGTGTGGTTCCTTGTGATACTAATATTCGTTTTTGTATTACTTCTGCAGATGTTATTCATTCTTGGTCTTTGCCTTCTTTTTGTATTAAGCTTGATGCTATAAGAGGTATTTTAAGTACTGTTACTTGTAGTTTTCCTATAGTAGGTGTATTTTATGGTCAGTGTTCTGAAATTTGTGGTGCTAATCATAGTTTTATACCTATTTGTTTAGAGGTTAGTTTGTTGGAAAATTTTAAGGATTGATGTTATTTAATGTCTAGTTAGNTTAGAGGTATTAGTATATTTTAGTATTATTCTTTTTCGAGGAGTCGGATTTATACCTTTATTGAATTAGCATAATTTAATGTATTTGTTTTAAGCGCAAAAGATTTTATTCAATTTTACTCTTTTAGTTTATATAAAATATGACTTTGAAGCAGTTAAGAATTATAGAGTATATTTTTATGTTGAATATATGTTAGTATTGCATACTATGTTAGGATATTTTCAAAGTTTTTGATCAATAGAAATAGAGTGTTTAAATTGTAGTTTGTTTTTTTGTTACAAAAATAATTTTACTGCTTTTAGTGTTGAAACATCGAACTCTATGATATCTGTTTTATATTAACATATTAGAAAATTATATGTTATTATGTTTTTTTTTAGTTTTAATAATTTGAAGTTTTTTTGTTTTAAGTTTTATAACTTTACTACTTTTTATTTTTTCTTTTATTTTTGATTATAAGGCTTTATAATCTTTATTATCTAACAATTAGTAAATTAATAAATTATGTTTTTGTTTTCAATATAAATGAATTACTAATTATCCGATCAAATGTTTATTAAAGACTTAGGATTTATATTAAATCTGTCTTCTGCCCTATGGATTTTTTAAATGGCAGTCTTAGCGTGAGGACATTAAAGTAGCAAAATAATTTGTGCTTTTATTGGGTTCGAGTATGAATGAAGTTTTGGTTGGTGATATTTTTTTTTTTTTTTGAATTTAATATATATCTAAGAAAAGATATTTATAATAATACAAAGATAAGTCTTCGGAAATTTTATTTCTATTAAATATTTTTTGATTTAGTAATTTATCTAGGGAAGATTATTATATAATTTTTTTTTACTATTTTTAATAAAAAAAATTACTCCGGAGTTAACAGAAAAACATGCCTTATATAGTTCTTATATTTTGGTAAGTTTTACATCGATGTTGTATCTTTATTAGCTGAAGAGGAGAAATTTCAGTTTTTTAGACTGTTCTTCTTTTAATAAATAAAACGTGATATTAGTTTAATTCATCGTGAGATAGAATTGTTTATCTTGTTTATTATTTTTTTTTACCGGGATTAGTACGAAAGGAATTTCACTATAATTTTAAATTTTTTAATTTTTTTTTTAATTTTTTTTGTTTATTTTTTTCTTGTCTTAGTTTTCTTGTTTTTGATCCTTTGAAGAGTGCTTTTTTTTTAGTTCTTTCTTTAATTTTTTTGGTTTTTTTTATTTCTTTTGGTTTTTATGTTTGGTTTTCTTATTTTATTTGTTTGATTTTTTTAAGTGGTATTTTTGTTATTATTGTTTATTTTTCTAGTTTTTCTAAGTATGTTTATGTTAATATTAATTTTTTTCTTGTTTTTTTTGTTTTTTTATTCTTTTTTTTTTATTCTTTTTTTTTTTTTTTAGATTCTAGTTATTATAACTCTCTAAATTTTTTTTATTATGATTTGTTTTTTTCTTTTATTTTTTGGGTTGTTTTTTGTTTATTTTTTTTTATGAATTTTATTAGTTATTTTCTTTGTTTTTCTGGTGCTCTTCGATTATATTAATTTTGGTTTATTAGTATAATGAGTATTTTTGATTTCCAATCAAAGGGTAATTAAACTATGCTATTTTAGTTTATTTAAAATTTCTAACTTGTAATTAGAGGAATCTTTAGCAACTTTTTAGTTTTTGTATTTTATAGTACTAATCATAAGGATATTGGTAGTGTTTATTTAATTTTTGGTTTGTGGGCTGGTATAGTTGGTTCTGCTCTTTCTATGATTATTCGTATTGAATTGAGTAAACCTGGTATATTTATTGGAGATGGTCAGCTTTATAATTCTATTTTAACTGCTCATGCTATTTTAATAATTTTTTTTATGGTTATGCCTAGTATGATTGGTGGTTTTGGTAATTGAATAGTTCCTCTTATATTAGGTGCTCCTGATATGAGTTTTCCTCGTTTAAATAATATTAGTTTTTGATTGTTACCTGCGTCTATTTTTTTGGTTTTTTTGGCTTGTTTTGTTGATAATGGTTTAGGTACTAGTTGGACTATTTACCCTCCTTTATCTACCTCTGGTCATCCTGGTTCTAGTGTAGATTTGGCTATTTTTAGTTTGCACCTTTCTGGTATTAGTTCAATTTTAGGTGGTATTAATTTTATGTGTACTATTAAGAATTTGCGTTCTAGTTCTGTTTCTCTTAATAATATAAGTTTGTTTATTTGGACTATTTTTGTTACTGTTTTTTTATTGGTTTTATCTTTACCTGTTTTAGCTGGTGCTATTACTATATTATTGATTGATCGTAATTTTAATGGTTCTTTTTTTGATCCTAGTTTCGGTGGTAATCCTTTAATTTATCAACATTTGTTTTGGTTTTTTGGTCATCCGGAAGTTTATATTTTAATTTTACCTGCTTTTGGTATTATTAGTCAGTGTACTTTATATTTGACTGGTAAAAAAGAAGTTTTTGGTTATTTAGGAATGGTTTACGCTATTTTAAGTATTGGGTTAATTGGTTGTGTAGTTTGAGCTCATCATATGTATACTGTTGGAATGGATTTTGATTCTCGTGCTTATTTTACTGCTGCAACTATAGTAATTGCTGTCCCCACTGGTGTTAAGGTTTTTAGTTGGTTGGCTACTTTTTTTGGTACTGTTATGGTTTATCAGCCCTTGTTGTTTTGAGTTATAGGTTTTATTTTTTTATTTACTATTGGTGGTTTGACTGGTGTTATACTATCTAATTCTAGAATTGATATTATTTTACATGATACTTATTATGTAGTATCTCATTTTCATTATGTTTTGAGTCTAGGTGCTGTTTTTGGTTTGTTTGCAGGTATTACTTTGTGATGGTCTTTTATTACTGGTTTTGTTTTGAATAAGATTTATATATATTCTGTTTTTTTTTTGTTTTTTATTGGTGTTAATATAACTTTTTTTCCTTTGCATTTTGCTGGTTTACATGGTTTTCCACGAAAATATATAGATTATCCAGATGTTTATTCTTTTTGGAATGTTTTATCTTCTTTTGGTTCTCTTATTAGAATTTTTTCTCTTTTTTTTTTTGTTTTTGTTTTGTTAGAGTCTTTTATTAGTTATCGTGTTTTGGTTGTTGATTATTTCAATGGAGTTAGTCCTGAAAATACTAATCTTGGTTATAATTTTTATCATAGTTTCCAAGATGGAGTTTATTTGAGTGTACCTCATAAATAGTTGTTTTTATTTTTTATTGGTATTTTTTTTCTTTTTTATAAGTTTCGACGTTTTATTTTTGTAATTATTTCTTTTGAGTTTTTGATAATAGGTGTTTTCTACCTATTTTCTTTTTTTTTTGGTTTTTTTTCTTTTTTTTATTTTTTATGTTTTAGTGTTTTTTGTAGACTTATGGGTGTTGTTTTAATGGTTTATTTTATCAAGTTTTACGGTTGTGATTATGTTTTTTTTTAAAATCACTTNNNNNNNNNNNNNNNNCGAGTGGTTAGCTTAAGTTTAAAGCGTTGGATTTTTAATCCAATGATTTATCCACTTAAAACTGTATTTATTTTGATTTGAAATCAAAATTTGGATTTTTCCGCAGTTTTTGTCTTTATTTTTGATTTTTTTTTGTTGTTTTTTGTTTTTTTTTGTTATTTTTGTTTTTTGTTTTTTTTTTGTTATTTGTTCCTTTTTTTAAGTTTTCTTTTTTTTTTTTTGATTTTGGCTTTATTGTTTTTAAGTTTAATTTTTATCTAAATAGTATTGTTTTTTCTTTTGTTTTAATTTTAATTTCTGTTAGTGTTTTTTTTTATAGTTTGTATTATCTAAATATGGAAATTAATTTTTTTTATTATTTTTTTGTTTTGTTGGTTTTTATTTGTAGTATATTTTTTTTGGTTTTTTGTGATAGTGTTTTTTTTGTTTTACTTGGTTGGGATTTGTTGGGTATTTCTAGTTTTTTTTTAGTTCTTTTTTATAATAATTGAGATAGTTGTAGAGGTTCTATGAATACTGTTTTAACCAATCGTATGGGTGATTTTTTTATTTTTATTTTTTTTTCTTTGTCTTTTTTTACTTTTTTTAATTTTTTTAGTTTTTCTTATTTTTGTTTTTATTCTTCTTTTTTTCTTATTTTGGCTGCTTTTACTAAGAGTGCTCAGTTTCCTTTTGGTGGTTGGTTACCTAAGGCTATAAGTGCTCCCACTCCTGTTAGTTCTTTGGTTCATAGTAGTACTCTTGTTACTGCTGGTGTTATTCTTATAATTAAGTTTAATGTTTTGATTATAAGTTCTTTTTTGTTGAAGTTGATTTTGATTTCTGGTGTTTTTACTATGTTTTTTTCTAGTTTTTGTGCTTTGTATGAGAATGATTTGAAAAAGGTTATTGCTTTAAGTACTTTGTCTCAAATGGGTCTTTCTATAGTTTCTTTTGGTTTTGGTCTTGATTTTCTTTGTTATGTTCATTTATTGAGTCATGCTATTTTTAAAAGTTGTCTTTTTATACAGGTTGGTTATTTGATTCATTGTTCTTTTGGTCAGCAGGATGGTCGTGGTTATTCTTTTGGTAATTTGCCTTATTTTGTTCAGCTTCAGATTTTGATTACTCTTTTTTGTTTGTGTGGTTTGTTTTTTTTAAGTGGTTCTGTTAGTAAGGATTATATTCTTACTTTTTTTTTTTCTAATTTTTTTATGTTTTTTTTTTCTGTTTTTTTTTTTGTTTCTGTTTTTTTTACTTTTTTATACAGTTATCGTATTTGAAGTAGTTTTTTTTTAACTTTTTTTAATTCTGTTTATTATAGTTGTAGTAGTTTTTTGTTTTTTTTTATTAGTTTTCCTTTGGTTATTTTTTCTTTGTTTTTTATTTGGTGGTTGAGTTTGAATTTTTTTAGTATTCCTGTTGTTTTTGTTTATTTGGATTTTTATTTTTTTTTTTTTTTTGTTTTATTGTTTTTAAGTTTTTATTTTATTGTTTTTAAGTTTTTGTCTTTTTCTATTTATTGTTTTTTGATGGATTATTTTCCTATTCTTTTTACTCGTTTTTTTTTTGATTTGAAATTTGTTGATTTGTTTTTGAATAAGCTTAATTTTTCTTTTTTTTCTTTTTTTTCTTATTCTAGTTTTATTTCTATGTTTTCTTATTTTAATAAGTTTAATTTTTTAGTAGTTTTTATTTTTTTGATTTTTATTGTTTTTTAGTTACCTAATTTATTTTTTTAGTTTTTTAAAGTTTTTTTTTTTGTTGTTGTTTTTTTTTTTTTATGATTTTTTTTTTTTGTTTTTTTCTTTTTGTTTTTGTTTTTTTTGTTTTAGTGTTTTTTGTTGGTCTGGTAATTTTTTTTTAGTTGATTCTTATTTTTATGTTGCTGTTTGTTTTATGTCTGTTTTTATTTTTTCTTTGGTTTTGGTTTCTGAGCGTCATCGTGTTATTATTTTTTTTTCTAAGGTTCTTTTGATTATTTCTTTTTTTTTTTTCTTTTCTTATAGTATTTTTTATTTGTATGTTTTTTTTGAACTTTCTATAGTTCCTATTATTATTTTAATTCTTGGTTATGGTTATCAAATTGAGAAGGTTAATTCTTTTTTTTATCTTGTTTTTTATGCTGTTTTTTGTAGTGTACCTTTTCTTTTTGTTTATTTTAGTTTGGATTTTTTTTTTGTTGTTCCTTATTTTGATTGTTTTATTTCTTGGGAGATGGTTTTTATTATTAGTTTGGCTTTTATAATGAAGTTTCCTGTTTTTTTTTTACATCTTTGATTACCTAAGGCTCATGTAGAGGCTCCCACTTCTGCTAGTATTCTTTTAGCTGGTTTGTTGTTAAAGTTTGGTACTGTTGGTTTTGTTCGTATTATAAAGAGTCTTAGTTATTGTCATATTAATTATTGGTTCTTTTTTTCTATTTTAGGTATGTTTGTTTCTTGTTTTGTTTGTGTTTTTCAGAGTGATTTTAAGTCTTTGGCTGCTTATTCTTCTGTTGTTCATATGAATTTTTTATTGTTTTTTCTTTTGTTTTTTGGTTTATATTCTAAAACTGGTAGTTTTTTAATGATAGTAGCTCATGGTTACACTTCTTCTGTTATATTTTATTTTATTGGTGAGTTTTATCGTTCTTTAGGTAGTCGTATGATTTATTTTTTAAATAGTTTTATGTCTTCTAGTTTTATTTTTTCTTTTTTGATTTCTTTGGTTTTTTTATCTAATTGTGGGATACCTCCCTCTATTTCTTTTTTTTCTGAGTTTTTTTCTTTTTCTGGTTTTTTTTCTTTGTTTTATAATGTTTTTTTTTTGGTTTTTTTTTATTTTTTTGTTTCTTTTTATTATTGTGTTTATATTATTGTTATTTCTTTTTTAGGTAAGAAATTTTTTTTTTTTAAGAGTTGGTTTTTTTTTTGATCTCTTCCTTTGATTTTTTTTTGTTTTAATGTTTTTGGTTTTTTTTTATTTTTTTAATAGATTTAAGTTAAGTTAAACTATTAGTCTTCAAAACTAAAAATTTTATCTATAAGGTATTTAGTAGAAGTTTTCTATATCCAATTGCGGTTTGGGAGTTTTTTTACCTTAACAAATTTTAGGCGAGTCTTCTAAACTTGTTTTGGGTTTTCCCGTTTGTTTTTTAGATTTTTTCATAATTTTCATGTTTTAAGTTTTTCTACTTACCCTTTTTTTATGTTTATTTCTTTAAGTTCTCTTTTTTCTTCCTTTGTTGTTTTTTTTAAGTTTGGTATTGTTTCTTTTTTATTTTTTTCTTTTTTTTCTTTTTTGGTTCTTATTTTTTGTTGGTTTAAGGATATTTGTATGGAGGGTTTGTGTGGTTTTCATAATTTTTATGTTATGGATGGTTTTAAATTTGGTTTTGTTTTATTTATTTTTAGTGAGTTTATGTTTTTTTTTAGTGTTTTTTGGTTTTATTTTGATTCTGCTTTAGTACCTGCTCATGAGATTGGTTGTGGTTGGGGGTTTTTTGGTTTGGATAAAATTAATCCTTTTGGAGTTCCTTTGTTAAATACTATCATTTTACTTAGAAGTGGTGTTACTGTTACTTGATCTCATTATTGTCTTTTGAATAATTTTTATTGTTTAGATGGTTTGATTTTAACAATTGTTCTTTCTTTTGTTTTTATTTTGGTTCAGTTTTTTGAATATAAGAGTTCTAGTTTTTCTATTTCTGATGGTGTGTATGGGAGTATTTTTTATTTTTCTACTGGTTTTCATGGTTTTCATGTTATTTTAGGTGCTGTTTTTCTTACTTATAATCTTTTTCGTTTTTTGTTATATCATTTTAATTATTCTCACCATCTTGGTTATGAGTTTTCTATTTTATATTGGCATTTTGTGGATGTTGTTTGGTTGTTTTTATTTGTTTTTGTTTATTGATGGGGTTATTAGGTTTTATTTTTACTTTTTGGATTTTTTTAATTTTTTTGATTTTTTTATTTTTGTTTTTGTTTTACAGTTTATTTTTTGTCAGAAGGATAGTTTAATTAATGTTTTTTTTAATAAGTTTTTTTCTTTTTTAGTTGGTGTTTTTTCTTATAATTCTTCTTGTTTCATTAGTTATATTTTTTCTTCTTTTATTTTTGTTTTTTTGTTGACTTGTTGTTTTGGTGGTTATTTTAGTTATTCTTTTTGTCCTTTAGGTATTATTGAATTTACTTTTTTTTTTTCTTTTGTTTCTTGATTTTCTACTTTTTTGTTTTTGATTTCTAGTCAAAAATTTTCTGTTTATATAAAAAAGTCTGGTGACGGGTTTTTTAAAACTTTTTTTTTGTTGTTTGTTGAGATTATTAGTGAATTTAGTCGTCCTATTGCTTTGAGTGTTCGTTTGTTTGCTAATATTATGGTTGGTCATGTTATTAGTGCTTGTTTTTATGTTTTTTTTGAGTGTGTTTTTGGGTTTGCTTTTTTAATTGTTTTTGCTATTGTTTTTGAGTGTTTTGTTTTTATTTTGCAGAGTTATATTTTTTCTCGTTTAATTTATTTATATATTAATGAGTAGCTTTTTAGTTTATTTAAAATGTTTACTTGTGGTGTAAGAGAATTTTAGGCTTTGTAAGTTAGTTTAAGTAGAATTTTTGTTTTTGGTGCAAATGGTTATCTTACATTGAGGATTATTTTAATTTAGAATATTTAGCTGTTAACTAAAAGGTTTATCTTCATAAGAGTTTAGTTTATATTTAAAATATTAAATTGTAAATTTAAAGTTTTTTACTCTTGCAGTAATTAGTTTAATTAAAATATAGCATTTGGATTGCTAAGTTTTTTTACTGATTTTTTTTTTATTTTTTTGTGATTTTTGTTTTTTTTTTGAATTGTTTTATTTGTAATGTTGTTTTTTGATGGAGTATTTTTTTTTTAATGACTTTGGTGTTTGTTTTTTTGAATTTTAATAATTCTTATTCTTCTATTAATTATTTTATTTTTCAAGAGTTTCTTGGTTTACTTTTTGTTTTTTTTTCTTTTGGTATTTTTCAGTTTTTTATTATTTTGTTGAAGGTAGGTGTTTCTCCTTTTCATTTTTGGTGTTTGAATATTTTTAATGGTCTTAGTGGTTTTAGTACTTTTTGATTTCTTACTTTTCAAAAGTTGCCTTATTTTCCTGTTTTTTCTTTTATTTTTGATTATAGTTTTTTTTTTTTTCTTGTTTTTGGAATTGTTTTTTGTTATTTTAATCTTTTTTTTTGTAAGTCTTTTAAGAGTATGGTTTTTATTTCTTCTGTTGAATCTTTTAATTGGTTGCTGATTTCTTTGTTTTCTTCTCTTTTTTCTGGTTTTTTTTTGTTTTTATATTATGTTTTTATTATGTTTTTTTTGTTGGATTATAGTTCTTCTAAGGGTTATGATTTTTATAATTGGGAATTGGTTTTTTTGTTTATGAATTTTCCTATGACTATTACTTTTTTTATTAAAGTTTTTTCTATTATTTTTTTTTTTAATATTAGTTCTTTTTATTTGTTATTTGTTTTATTTTTAATGGTTTTTTCTGTTTTTGGTTTTGGGTTTTGGTTCTTTAATGTTGGTTTAAAATTTAGGTATTACGGTTTTTATAATTTTAGGTTTTTTTACTTTGTTTTTTTTCCTTTAATATTTTTTTGTCTTATTTTAAAGAGTTTTAGTTTATTTAGAATTTATCACTTACAATGATGGGGTTTAAACTCTTACCAATTTAGTAAAATTTTATTATATTGCTTTGATATGGCAAAGTTCTTTTTGATTTGGTATTTTTTGTTTTATTTTTAGTTGCTCTTTTTTCGTTTTTTTTTGGTTTTTTTTTTTATTTGTTTGTTTATTTTGTTTCTTTTTTTGATTTTTATTTTTGTAAGTCTTCTTCTTTTGAAAGAGGGTTTATGAGTGTTGGTTTAATTCAGAATTCTTTTAGTATTCATTTTTTTGTTATTATGATTATGTTTGTTGTTTTTGATTTGGAGATTGTTATTTTTATTGGTATTCTTATTTCGGATTTAAATTCTTTTATTTCTTTTTATTTTTTATTTTTTTTTTTGTTTCTTTTTTTTTATATGGAGTGATATTATGGTAAGCTTGTTTGAAATTTTTAATAGTAAAAAACTTTATTATAAATTAGTATATTTCATTGTCGTTGAAAAGGTTTGAAGTTTTAANTTATTATTATATTTTTTTTTTTTCTTGTTTTTAGTATCWANNNNNNNNNNNNNNTTTGATATATTATATATTATATATTATAAAAATAATATAAATATAATATATTTATTAATTATATTTATATATAAATAATTATATTTATATATATAAATAATTATATTTATATTATTTTTATTATGTATGTATGTATATTTATGTNNNNNNNNNNNNNNNNNNNNNNNNNNNNNNNNNNNNNNNNNNNNNNNNNNNTATATTTTATTAATTAGGTNNNNNNNNNNNNNNNNNNNNNNNNNNNNNNNNNNNNNNNNNNNNNNNNNNNNNNNNNNNNNNNNNNNNNNNNNNNNTTAATGATTTTATTTTAATTTAAATTATATGTANNNNNNTTCAATTAAAATAAAATTTTGNNNNNNNNNNNNNNNNNNNNNNNNNNNNNNNNNNNNNNNNNNNNNNN
>Bangladesh_Dog - f1
NTCGTTTATTTTTCGATTTTTTTAGTGATGTTAATTTTGGTTTTTTTGGTTATTTTTTTTGTTATACAGAGTATTGCTTTTATTACTTTATATGAGCGTCATCTTTTGGGTCTTAGTCAATCTCGTTTGGGTCCTACGAAGGTAGGTTTTTTTGGTGTTTTACAAGCTATTGTTGATGGTGTTAAGCTTCTTAGTAAGGAACAATTTTTACCTTATAATTCTTCTTATTTTTTTTTTTTGTTTGTTCCTTTAGTTTCTTTTTGTTTGATATATTTGGAGTGATTTGTTTTGCCTTTTTTTTTTGATTTTTTTACTTTTAATTATTCTGTTTTGTTTTTTCTTTGTTTAGTTGGTTTTTCTGTTTATACTACTTTGATTTCTGGTATTGTTTCTAAGTCTAAGTATTCTATGATTGGTTCTATTCGAGCAAGTAGCCAGAGTATTTCTTATGAGATTTCTTTTACTTTTTTTGTTTTTTGTATTGTTTTACATGTTGGTGTTTTTAGTTTTTTTAGTTTTTTTAGTTTTAGTATATTGGTTCTTTTTTTTCCTTTTTTGATTATGATTATTGGTGAACTTAATCGTGCTCCTTTTGATTTTTCTGAAGGTGAGAGTGAACTTGTTAGTGGTTATAATGTTGAATATTCTAGTGTTTCTTTTGTTCTTTTGTTTCTCAGTGAATATGGTGTATTGATTTTTTTTTGTGTTTTGTTTTCTTTTTTGTTTTTTAATGGTTCTGTTTTGTTTTCTTTTTTTGTTTTTTCTTTGTTGATTTTTATTCGTAGTTCTTATCCTCGTTATCGTTATGACATAATAATAGGTTTTTTTTGATTTATTATATTACCTATTTCTATGATTCTTTTTTTGTTTTTTTGTTTGTTATTTTTTTAGGGATTTAGTTTAAATTAAAATTTTTGTTTTGCATACAAAAGGATTTAATCTCTGAGTTTTTTTTTTTGGTTTATAGATTTGATTATGGTCATTGTAATGATAAAATGGTGTTATATAATTTTTAATCACGTGAGTGGACAATGTATTTCTATCCCGGCAATGTATTGCTTGTATAAACTCAGTACCAGAATAATCGGATAGACTGAGTAAGCTTATACCCTAAATGTGTTTTAATCATGGTTTATTTTTTGATTTTTTTACAACTGTTTAGTGCAATGTGCAGTTTTTTTTTRATTTTTTGTCTTGGTTAATAAGATTAGATAAATGACCTGGATTAGTACCCAGTTAATCTAAATTTAAAAGTTGCAGGAGTAAAGTAATATTTAAACTGTAATAATATTGGCGGATTTTTTAGTTATCTTTGGAGGTTGAGCTGTAATTGAGAACCCTCATTATCAGCTTTGATTTTTGTCGCATGTATGATCGTTTATGTCCTTCTTAAAGAGGTGCATTAAAAATTATTTGGTGTTTAATCAATGATATTTATTAAAACAGATAAATACCTGGTATATATCAAAGTTTTCGTTTGACCTACAATATCTTATGTTTCGGATANNNAGGAGAGATATTTCCTTGAAGTTGTAAAAGACAGTAAATGCTTTTTAATGTAGTATTGAAGTACTTAGAGAAGTCGTACAAATCATCCATCAATTGCCCACAGGGGAGTAAGTTGTAGTAAAGTAGGTGTAGGGGAATCTGTACCTAGTTTAAGTTGGTTATATTTTAATAATTTGGTTTTTTTCCAAGTGTTTTTTCCTTCTTTAATAAGTTAGTATATTTTAGTACATTGGGTTCATATCCTAGAGGAGNTTTTTCACTTATTTTTTATTGTTTTTTTTATTTAATTTTTTCTTTTTTAANNNNNNNNNNNNNNNNNNNNNNNNNNNNNNNNGTATAAGAAGTATTTTTAATTGCAAATTAAAAGGTTTTTAGCTTTTTATATCCTTTTAAGTTTTTAAATGTTCCTGTTAGTTTTTCTTTGTCTATTCTTTGAAATTTTGGTAGTATTCTAGGTATAGTTCTTTTTTTTCAGATTTTTAGTGGTCTTTTTTTAACTTTTTATTATATTGCTGATGGTTTAAATTCTTTTTCTAGTGTTGAGTATATTATAAGTGATGTTAATTTTGGTTGGATTTTTCGTATTTTGCATTTTAATGGTGCTAGTTTGTTTTTTTTTTTTTTATATCTTCATTTTTTTAAGGGTTTATTTTTTTGTAGTTATCGTTTGTCAGGTACTTGGATTGTTGGTCTTACTATTTTTTTTTTTGTTATGATAGAGGCTTTTATGGGTTATGTTTTGGTTTGGGCTCAGATAAGTTTTTGAGCTTCTGTTGTTATTACTAGTCTTTTGAGTGTTATTCCTTATTTTGGTTTTACTATTGTTTATTGGATTTGGAGTGGTTTTTCTGTTGTTAATTCAACTCTTAAGTTTTTTTTTGTTATTCATTTTTTAATGCCTTGATTAGTATTTTTATTGGTTTTTGTTCATTTGTTTTTTTTACATTCTACTGGTAGTACTTCTGTTTTGTATTGTCATGGTGATTATGATAAGGTTAGTTTTTATCCTTATTATTTTTACAAGGATTCTTATAATTTAGTTGTTTTTTTGCTTTTTTTTATTTTTTCTYTTTTTTTTCCTTTTKYTTTGGGTGACCCTGAGATGTTTGTTGAGTCAGATCCTATAGTTAGACCTGTTCATATTGTGCCTGAGTGGTACTTTTTATTTGCTTATGCTATTCTTCGTGCTATTCCTAACAAGGTTTTAGGTGTTTTTTTTCTTGTTTTTAGTATTTTTATTTTTTATTTTTATGTTTTTTTTAATAATTATTATAGTGTTTTAGATAATTTGAATTGTTTTTTGGTTACTATTTTTATTTTGGTTTCTATTTTTTTGAGTTGGTTAGGTCAGTGTCATGTTGAATATCCTTTTGTTGATTTGAGTGTTATTTTTTCTTTTTTATATTTTTTTTTTGCTTTTTTAATTGTTTTTTCTCGATGTTTTACTAAATTTATTTATTCTTAGTAAACTTAGTATAATATAATATATTGGATTTAGGTTTCAAAGATTTTTGTTTACTTTTAATTATTTTCAAGGTTATATGATGGGGTTTTCTAATAATTATCTTTGTAGATATATAGATTGATTTCATAATTTTAATTGTAGTCTTTTGTTTGGTGTTTTGTTTTTTGTTTTTATAGTTATTGTTAATTTGTTTGTTAATTCTCATTATTTTAAGAGTCATAGTATTGAATATCAATTTGGTGAGTTTTTATGTAGTTTGTTGCCTTTATTTATTTTGGTTTTTCAAATGTTTCCTTCTTTATCTTTGTTGTATTTTAGTGGTTTGTCTTATATAGATAGTAGGTTAACTGTTAAAGTTGTTGGTCATCAATGGTATTGGAGTTATGATTATAGTGATGTTGGTATTGAGTTTGATTCTTATATAAAATCTATTGATTCTCTTTTGATTGGTGAACCTCGTTTATTGGAAGTTGATAATCGTTGTGTGGTTCCTTGTGATACTAATATTCGTTTTTGTATTACTTCTGCAGATGTTATTCATTCTTGGTCTTTGCCTTCTTTCTGTATTAAGCTTGATGCTATAAGAGGTATTTTAAGTACTGTTACTTGTAGTTTTCCTATAGTAGGTGTATTTTATGGTCAGTGTTCTGAAATTTGTGGTGCTAATCATAGTTTTATACCTATTTGTTTAGAGGTTAGTTTGTTGGAAAATTTTAAGGATTGATGTTATTTAATGTCTAGTTAGTTTTGAGGTATTAGTATATTTTAGTATTATTCTTTTTCGAGGAGTCGGATTTATACCTTTATTGAATTAGCATAATTTAATGTATTTGTTTTAAGCGCAAAAGATTTTATTCAATTTTACTCTTTTAGTTTATATAAAATATGACTTTGAAGCAGTTAAGAATTATAGAGTATATTTTTATGTTGAATATATGTTAGTATTGCATACTATGTTAGGATATTTTCAAAGNTTTTGATTAATAGAAATAGAGTGTTTAAATTGTAGTTTGTTTTTTTGTTACAAAAATAATTTTACTGCTTTTAGTGTTGAAACATCGAACTCTATGATATCTGTTTTATATTAACATATTAGAAAATTATATGTTATTATGTTTTTTTTTAGTTTTAATAATTTGAAGTTTTTTTGTTTTAAGTTTTATAACTTTACTACTTTATTWTTTTTTTTTTATTTTTGATTATAAGGCTTTATAATCTTTATTATCTAACAATTAGTAAATTAATAAATTATGTTTTTGTTTTCAATATAAATGAATTACTAATTATCCGATCAAATGTTTATTAAAGACTTAGGATTTATATTAAATCTGTCTTCTGCCCTATGGATTTTTTAAATGGCAGTCTTAGCGTGAGGACATTAAAGTAGCAAAATAATTTGTGCTTTTATTGGGTTCGAGTATGAATGAAGTTTTGGTTGGTGATATTTTTTTTTTTTTTTGAATTTAATATATATCTAAGAAAAGATATTTATAATAATACAAAGATAAGTCTTCGGAAATTTTATTTCTATTAAATATTTTTTGATTTAGTAATTTATCTAGGGAAGATTATTATATAATTTTTTTTTACTATTTTTAATAAAAAAAATTACTCCGGAGTTAACAGAAAAACATGCCTTATATAGTTCTTATATTTTGGTAAGTTTTACATCGATGTTGTATCTTTATTAGCTGAAGAGGAGAAATTTCAGTTTTTTAGACTGTTCTTCTTTTAATAAATAAAACGTGATATTAGTTTAATTCATCGTGAGATAGAATTGTTTATCTTGTTTATTATTTTTTTTTACCGGGATTAGTACGAAAGGAATTTCACTATAATTTTAAATTTTTTAATTTTTTTTTTAATTTTTTTTGTTTATTTTTTTCTTGTCTTAGTTTTCTTGTTTTTGATCCTTTGAAGAGTGCTTTTTTTTTAGTTCTTTCTTTAATTTTTTTGGTTTTTTTTATTTCTTTTGGTTTTTATGTTTGGTTTTCTTATTTTATTTGTTTGATTTTTTTAAGTGGTATTTTTGTTATTATTGTTTATTTTTCTAGTTTTTCTAAGTATGTTTATGTCAATATTAATTTTTTTCTTGTTTTTTTTGTTTTTTTATTCTTTTTTTTTTATTCTTTTTTTTTTTTTTTAGATTCTAGTTATTATAACTCTCTAAATTTTTTTTATTATGATTTGTTTTTTTCTTTTATTTTTTGGGTTGTTTTTTGTTTATTTTTTTTTATGAGTTTTATTAGTTATTTTCTTTGTTTTTCTGGTGCTCTTCGATTATATTAATTTTGGTTTATTAGTATAATGAGTATTTTTGATTTCCAATCAAAGGGTAATTAAACTATGCTATTTTAGTTTATTTAAAATTTCTAACTTGTAATTAGAGGAATCTTTAGCAACTTTTTAGTTTTTGTATTTTATAGTACTAATCATAAGGATATTGGTAGTGTTTATTTAATTTTTGGTTTGTGGGCTGGTATAGTTGGTTCTGCTCTTTCTATGATTATTCGTATTGAATTGAGTAAACCTGGTATATTTATTGGAGATGGTCAGCTTTATAATTCTATTTTAACTGCTCATGCTATTTTAATAATTTTTTTTATGGTTATGCCTAGTATGATTGGTGGTTTTGGTAATTGGATAGTTCCTCTTATATTAGGTGCTCCTGATATGAGTTTTCCTCGTTTAAATAATATTAGTTTTTGATTGTTACCTGCGTCTATTTTTTTGGTTTTTTTGGCTTGTTTTGTTGATAATGGTTTAGGTACTAGTTGGACTATTTATCCTCCTTTATCTACCTCTGGTCATCCTGGTTCTAGTGTAGATTTGGCTATTTTTAGTTTGCACCTTTCTGGTATTAGTTCAATTTTAGGTGGTATTAATTTTATGTGTACTATTAAGAATTTGCGTTCTAGTTCTGTTTCTCTTAATAATATAAGTTTGTTTATTTGGACTATTTTTGTTACTGTTTTTTTATTGGTTTTATCTTTGCCTGTTTTAGCTGGTGCTATTACTATATTATTGATTGATCGTAATTTTAATGGTTCTTTTTTTGATCCTAGTTTCGGTGGTAATCCTTTAATTTATCAACATTTGTTTTGGTTTTTTGGTCATCCGGAAGTTTATATTTTAATTTTACCTGCTTTTGGTATTATTAGTCAGTGTACTTTATATTTGACTGGTAAAAAAGAAGTTTTTGGTTATTTAGGAATGGTTTACGCTATTTTAAGTATTGGGTTAATTGGTTGTGTAGTTTGAGCTCATCATATGTATACTGTTGGAATGGATTTTGATTCTCGTGCTTATTTTACTGCTGCAACTATAGTAATTGCTGTCCCTACTGGTGTTAAGGTTTTTAGTTGGTTGGCTACTTTTTTTGGTACTGTTATGGTTTATCAACCCTTGTTGTTTTGAGTTATAGGTTTTATTTTTTTATTTACTATTGGTGGTTTGACTGGTGTTATACTATCTAATTCTAGAATTGATATTATTTTACATGATACTTATTATGTAGTATCTCATTTTCACTATGTTTTGAGTCTAGGTGCTGTTTTTGGTTTGTTTGCAGGTATTACTTTGTGATGGTCTTTTATTACTGGTTTTGTTTTGAATAAGATTTATATATATTCTGTTTTTTTTTTGTTTTTTATTGGTGTTAATATAACTTTTTTTCCTTTGCATTTTGCTGGTTTACATGGTTTTCCACGAAAATATATAGATTATCCAGATGTTTATTCTTTTTGGAATGTTTTATCTTCTTTTGGTTCTCTTATTAGAATTTTTTCTCTTTTTTTTTTTGTTTTTGTTTTGTTAGAGTCTTTTATTAGTTATCGTGTTTTGGTTGTTGATTATTTCAATGGAGTTAGTCCTGAAAATACTAATCTTGGTTATAATTTTTATCATAGTTTCCAAGATGGAGTTTATTTGAGTGTACCTCATAAATAGTTGTTTTTATTTTTTATTGGTATTTTTTTTCTTTTTTATAAGTTTCGACGTTTTATTTTTGTAATTATTTCTTTTGAGTTTCTGATAATAGGTGTTTTCTACCTATTTTCTTTTTTTTTTGGTTTTTTTTCTTTTTTTTATTTTTTATGTTTTAGTGTTTTTTGTAGACTTATGGGTGTTGTTTTAATGGTTTATTTTATCAAGTTTTACGGTTGTGATTATGTTTTTTTTTAAAATCACTTANNNNNNNNNNNNNNNNGAGTGGTTAGCTTAAGTTTAAAGCGTTGGATTTTTAATCCAATGATTTATCCACTTAAAACTGTATTTATTTTGATTTGAAATCAAAATTTGGATTTTTCCGCAGTTTTTGTCTTTATTTTTGATTTTTTTTTGTTGTTTTTTGTTTTTTTTTGTTATTTTTGTTTTTTGTTTTTTTTTTGTTATTTGTTCCTTTTTTTAAGTTTTCTTTTTTTTTTTTTGATTTTGGCTTTATTGTTTTTAAGTTTAATTTTTATCTAAATAGTATTGTTTTTTCTTTTGTTTTAATTTTAATTTCTGTTAGTGTTTTTTTTTATAGTTTGTATTATTTAAATATGGAAATTAATTTTTTTTATTATTTTTTTGTTTTGTTGGTTTTTATTTGTAGTATATTTTTTTTGGTTTTTTGTGATAGTGTTTTTTTTGTTTTACTTGGTTGGGATTTGTTGGGTATTTCTAGTTTTTTTTTAGTTCTTTTTTATAATAATTGAGATAGTTGTAGAGGTTCTATGAATACTGTTTTAACTAATCGTGTGGGTGATTTTTTTATTTTTATTTTTTTTTCTTTGTCTTTTTTTACTTTTTTTAATTTTTTTAGTTTTTCTTATTTTTGTTTTTATTCTTCTTTTTTTCTTATTTTGGCTGCTTTTACTAAGAGTGCTCAGTTTCCTTTTGGTGGTTGGTTACCTAAGGCTATAAGTGCTCCTACTCCTGTTAGTTCTTTGGTTCATAGTAGTACTCTTGTTACTGCTGGTATTATTCTTATAATTAAGTTTAATGTTTTGATTATAAGTTCTTTTTTGTTGAAGTTGGTTTTGGTTTCTGGTGTTTTTACTATGTTTTTTTCTAGTTTTTGTGCTTTGTATGAGAATGATTTGAAAAAGGTTGTTGCTTTAAGTACTTTGTCTCAAATGGGTCTTTCTATAGTTTCTTTTGGTTTTGGTCTTGATTTTCTTTGTTATATTCATTTATTGAGTCATGCTATTTTTAAAAGTTGTCTTTTTATACAGGTTGGTTATTTGATTCATTGTTCTTTTGGTCAGCAGGATGGTCGTGGTTATTCTTTTGGTAATTTGCCTTATTTTGTTCAGCTTCAGATTTTGATTACTCTTTTTTGTTTGTGTGGTTTGTTTTTTTTAAGTGGTTCTGTTAGTAAGGATTATATTCTTACTTTTTTTTTTTCTAATTTTTTTATGTTTTTTTTTTCTKTTTTTTTTTTTGTTTCTGTTTTTTTTACTTTTTTATATAGTTATCGTATTTGAAGTAGTTTTTTTTTAACTTTTTTTAATTCTGTTTATTATAGTTGTAGTAGTTTTTTGTTTTTTTTTATTAGTTTTCCTTTGGTTATTTTTTCTTTGTTTTTTATTTGGTGGTTGAGTTTGAATTTTTTTAGTATTCCTGTTGTTTTTGTTTATTTGGATTTTTATTTTTTTTTTTTTTTTRTTTTATTGTTTTTAAGTTTTTATTTTATTGTTTTTAAGTTTTTGTCTTTTTCTATTTATTGTTTTTTGATGGATTATTTTCCTATTCTTTTTACTCGTTTTTTTTTTGATTTGAAATTTGTTGATTTGTTTTTAAATAAGCTTAATTTTTCTTTTTTTTCTTTTTTTTCTTATTCTAGTTTTATTTCTATGTTTTCTTATTTTAATAAGTTTAATTTTTTAGTAGTTTTTATTTTTTTGATTTTTATTGTTTTTTAGTTACCTAATTTATTTTTTTAGTTTTTTAAAGTTTTTTTTTTTGTTGTTKTTTTTTTTTTTTTATGATTTTTTTTTTTTGTTTTTTTCTTTTTGTTTTTGTTTTTTTTGTTTTAGTGTTTTTTGTTGGTCTGGTAATTTTTTTTTAGTTGATTCTTATTTTTATGTTGCTGTTTGTTTTATGTCTGTTTTTATTTTTTCTTTGGTTTTGGTTTCTGAGCGTCATCGTGTTATTATTTTTTTTTCTAAGGTTCTTTTGATTATTTCTTTTTTTTTTTTTTTTTCTTATAGTATTTTTTATTTGTATGTTTTTTTTGAACTTTCTATAGTTCCTATTATTATTTTAATTCTTGGTTATGGTTATCAAATTGAGAAGGTTAATTCTTTTTTTTATCTTGTTTTTTATGCTGTTTTTTGTAGTGTACCTTTTCTTTTTGTTTATTTTAGTTTGGATTTTTTTTTTGTCGTTCCTTATTTTGATTGTTTTATTTCTTGGGAGATGGTTTTTATTATTAGTTTGGCTTTTATAATGAAGTTTCCTGTTTTTTTTTTACATCTTTGATTACCTAAGGCTCATGTAGAGGCTCCCACTTCTGCTAGTATTCTTTTAGCTGGTTTGTTGTTAAAGTTTGGTACTGTTGGGTTTGTTCGTATTATAAAGAGTCTTAGTTATTGTCATATTAATTATTGGTTCTTTTTTTCTATTTTAGGTATGTTTGTTTCTTGTTTTGTTTGTGTTTTTCAGAGTGATTTTAAGTCTCTGGCTGCTTATTCTTCTGTTGTTCATATGAATTTTTTATTGTTTTTTCTTTTGTTTTTTGGTTTATATTCTAAAACTGGTAGTTTTTTAATGATAGTAGCTCATGGTTATACTTCTTCTGTTATATTTTATTTTATTGGTGAGTTTTATCGTTCTTTGGGTAGTCGTATGATTTATTTTTTAAATAGTTTTATGTCTTCTAGTTTTATTTTTTCTTTTTTGATTTCTTTGGTTTTTTTATCTAATTGTGGGATACCTCCCTCTATTTCTTTTTTTTCTGAGTTTTTTTCTTTTTCTGGTTTTTTTTCTTTGTTTTATAATGTTTTTTTTTTRGTTTTTTTTTATTTTTTTGTTTCTTTTTATTATTGTGTTTATATTATTGTTATTTCTTTTTTAGGTAAGAAATTTTTTTTTTTTAAGAGTTGGTTTTTTTTTTGATCTCTTCCTTTGATTTTTTTTTGTTTTAATGTTTTTGGTTTTTTTTTATTTTTTTAATAGATTTAAGTTAAGTTAAACTATTAGTCTTCAAAACTAAAAATTTTATCTATAAGGTATTTAGTAGAATTTTTCTATATCCAATTGCGGTTTGGGAGTTTTTTTACCTTAACAAATTTTAGGCGAGTCTTCTAAACTTGTTTTGGGTTTTCCCGTTTGTTTTTTAGATTTTTTCATAATTTTCATGTTTTAAGTTTTTCTACTTACCCTTTTTTTATGTTTATTTCTTTAAGTTCTCTTTTTTCTTCCTTTGTTGTTTTTTTTAAGTTTGGTATTGTTTCTTTTTTATTTTTTTCTTTTTTTTCTTTTTTGGTTCTTATTTTTTGTTGGTTTAAGGATATTTGTATGGAGGGTTTGTGTGGTTTTCATAATTTTTATGTTATGGATGGTTTTAAATTTGGTTTTGTTTTATTTATTTTTAGTGAGTTTATGTTTTTTTTTAGTGTTTTTTGGTTTTATTTTGATTCTGCTTTAGTACCTGCTCATGAGATTGGTTGTGGTTGGGGGTTTTTTGGTTTGGATAAAATTAATCCTTTTGGAGTTCCTTTGTTAAATACTATCATTTTACTTAGAAGTGGTGTTACTGTTACTTGGTCTCATTATTGTCTTTTGAATAATTTTTATTGTTTAGATGGTTTGATTTTAACAATTGTTCTTTCTTTTGTTTTTATTTTGGTTCAGTTTTTTGAATATAAGAGTTCTAGTTTTTCTATTTCTGATGGTGTTTATGGGAGCATTTTTTATTTTTCTACTGGTTTTCATGGTTTTCATGTTATTTTAGGTGCTGTTTTTCTTACTTATAATCTTTTTCGTTTTTTGTTATATCATTTTAATTATTCTCACCATCTTGGTTATGAGTTTTCTATTTTATATTGGCATTTTGTAGATGTTGTTTGGTTATTTTTATTTGTTTTTGTTTATTGATGGGGTTATTAGGTTTTATTTTTACTTTTTGGATTTTTTTAATTTTTTTGATTTTTTTATTTTTGTTTTTGTTTTACAGTTTATTTTTTGTCAGAAGGATAGTTTAATTAATGTTTTTTTTAATAAGTTTTTTTCTTTTTTAGTTGGTGTTTTTTCTTATAATTCTTCTTGTTTCATTAGTTATATTTTTTCTTCTTTTATTTTTGTTTTTTTGTTGACTTGTTGTTTTGGTGGTTATTTTAGTTATTCTTTTTGTCCTTTAGGTATTATTGAATTTACTTTTTTTTTTTCTTTTGTTTCTTGATTTTCTACTTTTTTGTTTTTGATTTCTAGTCAAAAATTTTCTGTTTATATAAAAAAGTCTGGTGACGGGTTTTTTAAGACTTTTTTTTTGTTGTTTGTTGAGATTATTAGTGAATTTAGTCGTCCTATTGCTTTGAGTGTTCGTTTGTTTGCTAATATTATGGTTGGTCATGTTATTAGTGCTTGTTTTTATGTTTTTTTTGAGTGTGTTTTTGGGTTTGCTTTTTTAATTGTTTTTGCTATTGTTTTTGAGTGTTTTGTTTTTATTTTGCAGAGTTATATTTTTTCTCGTTTAATTTATTTATATATTAATGAGTAGCTTTTTAGTTTATTTAAAATGTTTACTTGTGGTGTAAGAGAATTTTAGGCTTTGTAAGTTAGTTTAAGTAGAATTTTTGTTTTTGGTGCAAATGGTTATCTTACATTGAGGATTATTTTAATTTAGAATATTTAGCTGTTAACTAAAAGGTTTATCTTCATAAGAGTTTAGTTTATATTTAAAATATTAAATTGTAAATTTAAAGTTTTTTACTCTTGCAGTAATTAGTTTAATTAAAATATAGCATTTGGATTGCTAAGTTTTTTTACTGATTTTTTTTTTATTTTTTTGTAATTTTTGTTTTTTTTTTGAATTGTTTTATTTGTAATGTTGTTTTTTGATGGAGTATTTTTTTTTTAATGACTTTGGTGTTTGTTTTTTTGAATTTTAATAATTCTTATTCTTCTATTAATTATTTTATTTTTCAAGAGTTTCTTGGTTTACTTTTTGTTTTTTTTTCTTTTGGTATTTTTCAGTTTTTTATTATTTTGTTAAAGGTAGGTGTTTCTCCTTTTCATTTTTGGTGTTTGAATATTTTTAATGGTCTTAGTGGTTTTAGTACTTTTTGATTTCTTACTTTTCAAAAGTTGCCCTATTTTCCTGTTTTTTCTTTTATTTTTGATTATAGTTTTTTTTTTTTTCTTGTTTTCGGAATTGTTTTTTGTTATTTTAATCTTTTTTTTTGTAAGTCTTTTAAAAGTATGGTTTTTATTTCTTCTGTTGAATCTTTTAATTGGTTGCTGATTTCTTTGTTTTCTTCTCTTTTTTCTGGTTTTTTTTTGTTTTTATATTATGTTTTTGTTATGTTTTTTTTGTTGGATTATAGTTCTTCTAAGGGTTATGATTTTTATAATTGGGAATTAGTTTTTTTGTTTATGAATTTTCCTATGACTATTACTTTTTTTATTAAAGTTTTTTCTATTATTTTTTTTTTTAATATTAGTTCTTTTTATTTGTTATTTGTTTTATTTTTAATGGTTTTTTCTGTTTTTGGTTTTGGGTTTTGGTTTTTTAATGTTGGTTTAAAATTTAGGTATTATGGTTTTTATAATTTTAGGTTTTTTTATTTTGTTTTTTTTCCTTTAATGTTTTTTTGTTTTATTTTAAAGAGTTTTAGTTTATTTAGAATTTATCACTTACAATGATGGGGTTTAAACTCTTACCAATTTAGTAAAATTTTATTATATTGCTTTGATATGGCAAAGTTCTTTTTGATTTGGTATTTTTTGTTTTATTTTTAGTTGCTCTTTTTTCGTTTTTTTTTGGTTTTTTTTTTTATTTGTTTGTTTATTTTGTTTCTTTTTTTGATTTTTATTTTTGTAAGTCTTCTTCTTTTGAAAGAGGGTTTATGAGTGTTGGTTTAATTCAGAATTCTTTTAGTATTCATTTTTTTGTTATTATGATTATGTTTGTTGTTTTTGATTTGGAGATTGTTATTTTTATTGGTGTTCTTATTTCGGATTTAAATTCTTTTATTTCTTTTTATTTTTTATTTTTTTTTTTGTTTCTTTTTTTTTATATGGAATGATATTATGGTAAGCTTGTTTGAAATTTTTAATAGTAAAAAACTTTATTATAAATTAGTATATTTCATTGTCGTTGAAAAGGTTTGAAGTTTTATCTTATTATTATATTTTTTTTTTTTCTTGTTTTTAGTATCAANNNNNNNNNNNNNNNTTGATATATTATATATTATATATTATAAAAATAATATAAATATAATATATTTATTAATTATATTTATATATAAATAATTATATTTATATATATAAATAATTATATTTATATTATTTTTATTATGTATGTATGTATATTTATGTNNNNNNNNNNNNNNNNNNNNNNNNNNNNNNNNNNNNNNNNNNNNNNNNNNNNNNATTTTATTAATTTTGTAGACTTGTTTCATTTAAGCTGNNNNNNNNNNNNNNNNNNNNNNNNNNNNNNNNNNNNNNNNNNNNNNNNNNNNNNATTAATGATTTTATTTTAATTTAAATTATATGTATATAANTTCAATTAAAATAAAATTTTGNNNNNNNNNNNNNNNNNNNNNNNNNNNNNNNNNNNNNNNNNNNNNNN
>Bangladesh_Dog - f2
GTCGTTTATTTTTCGATTTTTTTAGTGATGTTAATTTTGGTTTTTTTGGTTATTTTTTTTGTTATACAGAGTATTGCTTTTATTACTTTATATGAGCGTCATCTTTTGGGTCTTAGCCAATCTCGTTTGGGTCCTACGAAGGTGGGTTTTTTTGGTGTTTTACAAGCTATTGTTGATGGTGTTAAGCTTCTTAGTAAGGAACAATTTTTACCTTATAATTCTTCTTATTTTTTTTTTTTGTTTGTTCCTTTAGTTTCTTTTTGTTTGATATATTTGGAGTGATTTGTTTTGCCTTTTTTTTTTGATTTTTTTACTTTTAATTATTCTGTTTTGTTTTTTCTTTGTTTAGTTGGTTTTTCTGTTTATACTACTTTGATTTCTGGTATTGTTTCTAAGTCTAAGTATTCTATGATTGGTTCTATTCGAGCAAGTAGCCAGAGTATTTCTTATGAGATTTCTTTTACTTTTTTTGTTTTTTGTATTGTTTTACATGTTGGTGTTTTTAGTTTTTTTAGTTTTTTTAGTTTTAGTATATTGGTTCTTTTTTTTCCTTTTTTGATTATGATTATTGGTGAACTTAATCGTGCTCCTTTTGATTTTTCTGAAGGTGAGAGTGAACTTGTCAGTGGTTATAATGTTGAATATTCTAGTGTTTCTTTTGTTTTGCTTTTTCTCAGTGAATATGGTGTATTGATTTTTTTTTGTGTTTTGTTTTCTTTTTTGTTTTTTAATGGTTCTGTTTTGTTTTCTTTTTTTGTCTTTTCTTTGTTGATTTTTATTCGTAGTTCTTATCCTCGTTATCGTTATGACATAATAATAGGTTTTTTTTGATTTATTATATTACCTATTTCTATGATTCTTTTTTTGTTTTTTTGTTTGTTATTTTTTTAGGGATTTAGTTTAAATTAAAATTTTTGTTTTGCATACAAAGGATTTTAATCTCTGAGTTTTTTTTTTTGGTTTATAGATTTGATTATGGTCATTGTAATGATAAAATGGTGTTATATAATTTTTAATCACGTGAGTGGACAATGTATTTCTATCCCGGCAATGTATTGCTTGTATAAACTCAGTACCAGAATAATCGGATAGACTGAGTAAGCTTATACCCTAAATGTGTTTTAATCATGGTTTATTTTTTGATTTTTTTACAACTGTTTAGTGCAATGTGCAGTTTTTTTTTRATTTTTTGTCTTGGTTAATAAGATTAGATAAATGACCTGGATTAGTACCCAGTTAATCTAAATTTAAAAGTTGCAGGAGTAAAGTAATATTTAAACTGTAATAATATTGGCGGATTTTTTAGTTATCTTTGGAGGTTGAGCTGTAATTGAGAACCCTCATTATCAGCTTTGATTTTTGTCGCATGTATGATCGTTTATGTCCTTCTTAAAGAGGTGCATTAAAAATTATTTGGTGTTTAATCAATGATATTTATTAAAACAGATAAATACCTGGTATATATCAAAGTTTTCGTTTGACCTACAATATCTTATGTTTCGAATAAGGAGGAGAGATATTTCCTTGAAGTTGTAAAAGACAGTAAATGCTTTTTAATGTAGTATTGAAGTACTTAGAGAAATCGTACAAATCATCCATCAATTGCCCACAGGGGAGTAAGTTGTAGTAAAGTAGGTGTAGGGGAATCTGTACCTAGTTTAAATNNNNNNNNNNNNNNNNNNNNNNNNNNNNNNNNNNNNNNNNNNNNNNNNNAAATAAGTTAGTATATTTTAGTACATTGGGTTCATATCCTAGAGGAGNTTTTTCACTTATTTTTTATTGTTTTTTTTATTTAATTTTTTCTTTTTTANNNNNNNNNNNNNNNNNNNNNNNNNNNNNNTTAGTATAAGAAGTATTTTTAATTGCAAATTAAAAGGTTTTTAGCTTTTTATATCCTTTTAAGTTTTTAAATGTTCCTGTTAGTTTTTCTTTGTCTATTCTTTGAAATTTTGGTAGTATTCTAGGTATAGTTCTTTTTTTTCAGATTTTTAGTGGTCTTTTTTTAACTTTTTATTATATTGCTGATGGTTTAAATTCTTTTTCTAGTGTTGAGTATATTATAAGTGATGTTAATTTTGGTTGGATTTTTCGTATTTTGCATTTTAATGGTGCTAGTTTGTTTTTTTTTTTTTTATATCTTCATTTTTTTAAGGGTTTATTTTTTTGTAGTTATCGTTTGTCAGGTACTTGGATTGTTGGTCTTACTATTTTTTTTTTTGTTATGATAGAGGCTTTTATGGGTTATGTTTTGGTTTGGGCTCAGATAAGTTTTTGAGCTTCTGTTGTTATTACTAGTCTTTTGAGTGTTATTCCTTATTTTGGTTTTACTATTGTTTATTGGATTTGGAGTGGTTTTTCTGTTGTTAATTCAACTCTTAAGTTTTTTTTTGTTATTCATTTTTTAATGCCTTGATTAGTATTTTTATTGGTTTTTGTTCATTTGTTTTTTTTACATTCTACTGGTAGTACTTCTGTTTTGTATTGTCATGGTGATTATGATAAGGTTAGTTTTTATCCTTATTATTTTTACAAGGATTCTTATAATTTAGTTGTTTTTTTGCTTTTTTTTATTTTTTCTYTTTTTTTTCCTTTTKYTTTGGGTGACCCTGAGATGTTTGTTGAGTCAGATCCTATAGTTAGACCTGTTCATATTGTGCCTGAGTGGTACTTTTTATTTGCTTATGCTATTCTTCGTGCTATTCCTAACAAGGTTTTAGGTGTTTTTTTTCTTGTTTTTAGTATTTTTATTTTTTATTTTTATGTTTTTTTTAATAATTATTATAGTGTTTTAGATAATTTGAATTGTTTTTTGGTTACTATTTTTATTTTGGTTTCTATTTTTTTGAGTTGGTTAGGTCAGTGTCATGTTGAATATCCTTTTGTTGATTTGAGTGTTATTTTTTCTTTTTTATATTTTTTTTTTGCTTTTTTAATTGTTTTTTCTCGATGTTTTACTAAATTTATTTATTCTTAGTAAACTTAGTATAATATAATATATTGGATTTAGGTTTCAAAGATTTTTGTTTACTTTTAATTATTTTCAAGGTTATATGATGGGGTTTTCTAATAATTATCTTTGTAGATATATAGATTGATTTCATAATTTTAATTGTAGTCTTTTGTTTGGTGTTTTGTTTTTTGTTTTTATAGTTATTGTTAATTTGTTTGTTAATTCTTATTATTTTAAGAGTCATAGTATTGAATATCAATTTGGTGAGTTTTTATGTAGTTTGTTGCCTTTATTTATTTTGGTTTTTCAAATGTTTCCTTCTTTATCTTTGTTGTATTTTAGTGGTTTGTCTTATATAGATAGTAGGTTAACTGTTAAAGTTGTTGGTCATCAATGGTATTGGAGTTATGATTATAGTGATGTTGGTATTGAGTTTGATTCTTATATAAAATCTATTGATTCTCTTTTGATTGGTGAACCTCGTTTATTGGAAGTTGATAATCGTTGTGTGGTTCCTTGTGATACTAATATTCGTTTTTGTATTACTTCTGCAGATGTTATCCATTCTTGATCTTTGCCTTCTTTCTGTATTAAGCTTGATGCTATAAGAGGTATTTTAAGTACTGTTACTTGTAGTTTTCCTATAGTAGGTGTATTTTATGGTCAGTGTTCTGAAATTTGTGGTGCTAATCATAGTTTTATACCTATTTGCTTAGAGGTTAGTTTGTTGGAAAATTTTAAGGATTGATGTTATTTAATGTCTAGTTAGNTTTGAGGTATTAGTATATTTTAGTATTATTCTTTTTCGAGGAGTCGGATTTATACCTTTATTGAATTAGCATAATTTAATGTATTTGTTTTAAGCGCAAAAGATTTTATTCAATTTTACTCTTTTAGTTTATATAAAATATGACTTTGAAGCAGTTAAGAATTATAGAGTATATTTTTWTKTTRWATATATGTTAGTATTGCATACTATGTTAGGATATTTTCAAAGTTTTTGATTAATAGAAATAGAGTGTTTAAATTGTAGTTTGTTTTTTTGTTACAAAAATAATTTTACTGCTTTTAGTGTTGAAACATCGAACTCTATGATATCTGTTTTATATTAACATATTAGAAAATTATATGTTATTATGTTTTTTTTTAGTTTTAATAATTTGAAGTTTTTTTGTTTTAAGTTTTATAACTTTACTACTTTTTWTTTTTTYTTTTWTTTTTGATTATAAGGCTTTATAATCTTTATTATCTAACAATTAGTAAATTAATAAATTATGTTTTTGTTTTCAATATAAATGAATTACTAATTATCCGATCAAATGTTTATTAAAGACTTAGGATTTATATTAAATCTGTCTTCTGCCCTATGGATTTTTTAAATGGCAGTCTTAGCGTGAGGACATTAAAGTAGCAAAATAATTTGTGCTTTTATTGGGTTCGAGTATGAATGAAGTTTTGGTTGGTGATATTTTTTTTTTTTTTTGAATTTAATATATATCTAAGAAAAGATATTTATAATAATACAAAGATAAGTCTTCGGAAATTTTATTTCTATTAAAWATTTTTTGATTTAGTAATTTATCTAGGGAAGATTATTATATAATTTTTTTTTACTATTTTTAATAAAAAAAATTACTCCGGAGTTAACAGAAAAACATGCCTTATATAGTTCTTATATTTTGGTAAGTTTTACATCGATGTTGTATCTTTATTAGCTGAAGAGGAGAAATTTCAGTTTTTTAGACTGTTCTTCTTTTAATAAATAAAACGTGATATTAGTTTAATTCATCGTGAGATAGAATTGTTTATCTTGTTTATTATTTTTTTTTACCGGGATTAGTACGAAAGGAATTTCACTATAATTTTAAATTTTTTAATTTTTTTTTTAATTTTTTTTGTTTATTTTTTTCTTGTCTTAGTTTTCTTGTTTTTGATCCTTTGAAGAGTGCTTTTTTTTTAGTTCTTTCTTTAATTTTTTTGGTTTTTTTTATTTCTTTTGGTTTTTATGTTTGGTTTTCTTATTTTATTTGTTTGATTTTTTTAAGTGGTATTTTTGTTATTATTGTTTATTTTTCTAGTTTTTCTAAGTATGTTTATGTTAATATTAATTTTTTTCTTGTTTTTTTTGTTTTTTTATTCTTTTTTTTTTATTCTTTTTTTTTTTTTTTAGATTCTAGTTATTATAATTCTTTAAATTTTTTTTATTATGATTTGTTTTTTTCTTTTATTTTTTGGGTTGTTTTTTGTTTATTTTTTTTTATGAATTTTATTAGTTATTTTCTTTGTTTTTCTGGTGCTCTTCGATTATATTAATTTTGGTTTATTAGTATAATGAGTATTTTTGATTTCCAATCAAAGGGTAATTAAACTATGCTATTTTAGTTTATTTAAAATTTCTAACTTGTAATTAGAGGAATCTTTAGCAACTTTTTAGTTTTTGTATTTTATAGTACTAATCATAAGGATATTGGTAGTGTTTATTTAATTTTTGGTTTGTGGGCTGGTATAGTTGGTTCTGCTCTTTCTATGATTATTCGTATTGAATTGAGTAAACCTGGTATATTTATTGGAGATGGTCAGCTTTATAATTCTATTTTAACTGCTCATGCTATTTTAATAATTTTTTTTATGGTTATGCCTAGTATGATTGGTGGTTTTGGTAATTGGATAGTTCCTCTTATATTAGGTGCTCCTGATATGAGTTTTCCTCGTTTAAATAATATTAGTTTTTGATTGTTACCTGCGTCTATTTTTTTGGTTTTTTTGGCTTGTTTTGTTGATAATGGTTTAGGTACTAGTTGGACTATTTATCCTCCTTTATCTACCTCTGGTCATCCTGGTTCTAGTGTAGATTTGGCTATTTTTAGTTTGCACCTTTCTGGTATTAGTTCAATTTTAGGTGGTATTAATTTTATGTGTACTATTAAGAATTTGCGTTCTAGTTCTGTTTCTCTTAATAATATAAGTTTGTTTATTTGGACTATTTTTGTTACTGTTTTTTTATTGGTTTTATCTTTACCTGTTTTAGCTGGTGCTATTACTATATTATTGATTGATCGTAATTTTAATGGTTCTTTTTTTGATCCTAGTTTCGGTGGTAATCCTTTAATTTATCAACATTTGTTTTGGTTTTTTGGTCATCCGGAAGTTTATATTTTAATTTTACCTGCTTTTGGTATTATTAGTCAGTGTACTTTATATTTGACTGGTAAAAAAGAAGTTTTTGGTTATTTAGGAATGGTTTACGCTATTTTAAGTATTGGGTTAATTGGTTGTGTAGTTTGAGCTCATCATATGTATACTGTTGGAATGGATTTTGATTCTCGTGCTTATTTTACTGCTGCAACTATAGTAATTGCTGTTCCTACTGGTGTTAAGGTTTTTAGTTGGTTGGCTACTTTTTTTGGTACTGTTATGGTCTATCAACCCTTGTTGTTTTGAGTTATAGGTTTTATTTTTTTATTTACTATTGGTGGTTTGACTGGTGTTATACTATCTAATTCTAGAATTGATATTATTTTACATGATACTTATTATGTAGTGTCTCATTTTCACTATGTTTTGAGTTTAGGTGCTGTTTTTGGTTTGTTTGCAGGTATTACTTTGTGATGGTCTTTTATTACTGGTTTTGTTTTGAATAAGATTTATATATATTCTGTTTTTTTTTTGTTTTTTATTGGTGTTAATATAACTTTTTTTCCTTTGCATTTTGCCGGTTTACATGGTTTTCCACGAAAATATATAGATTATCCAGATGTTTATTCTTTTTGGAATGTTTTATCTTCTTTTGGTTCTCTTATTAGAATTTTTTCTCTTTTTTTTTTTGTTTTTGTTTTGTTAGAGTCTTTTATTAGTTATCGTGTTTTGGTTGTTGATTATTTCAATGGAGTTAGTCCTGAAAATACTAATCTTGGTTATAATTTTTATCATAGTTTCCAAGATGGAGTTTATTTGAGTGTACCTCATAAATAGTTGTTTTTATTTTTTATTGGTATTTTTTTTCTTTTTTATAAGTTTCGACGTTTTATTTTTGTAATTATTTCTTTTGAGTTTCTGATAATAGGTGTTTTCTACCTATTTTCTTTTTTTTTTGGTTTTTTTTCTTTTTTTTATTTTTTATGTTTTAGTGTTTTTTGTAGACTTATGGGTGTTGTTTTAATGGTTTATTTTATCAAGTTTTACGGTTGTGATTATGTTTTTTTTTAAAATCACTTANNNNNNNNNNNNNNNCGAGTGGTTAGCTTAAGTTTAAAGCGTTGGATTTTTAATCCAATGATTTATCCACTTAAAACTGTATTTATTTTGATTTGAAATCAAAATTTGGATTTTTCCGCAGTTTTTGTCTTTATTTTTGATTTTTTTTTGTTGTTTTTTGTTTTTTTTTGTTATTTTTGTTTTTTGTTTTTTTTTTGTTATTTGTTCCTTTTTTTAAGTTTTCTTTTTTTTTTTTTGATTTTGGCTTTATTGTTTTTAAGTTTAATTTTTATTTAAATAGTATTGTTTTTTCTTTTGTTTTAATTTTAATTTCTGTTAGTGTTTTTTTTTATAGTTTGTATTATTTAAATATGGAAATTAATTTTTTTTATTATTTTTTTGTTTTGTTGGTTTTTATTTGTAGTATGTTTTTTTTGGTTTTTTGTGATAGTGTTTTTTTTGTTTTACTTGGTTGGGATTTGTTGGGTATTTCTAGGTTTTTTTTAGTTCTTTTTTATAATAATTGAGATAGTTGTAGAGGTTCTATGAATACTGTTTTAACTAATCGTATGGGTGATTTTTTTATTTTTATTTTTTTTTCTTTGTCTTTTTTTACTTTTTTTAATTTTTTTAGTTTTTCTTATTTTTGTTTTTATTCTTCTTTTTTTCTTATTTTGGCTGCTTTTACTAAGAGTGCTCAGTTTCCTTTTGGTGGTTGGTTACCTAAGGCTATAAGTGCTCCTACTCCTGTTAGTTCTTTGGTTCATAGTAGTACTCTTGTTACTGCTGGTATTATTCTTATAATTAAGTTTAATGTTTTGATTATAAGTTCTTTTTTGTTGAAGTTGGTTTTGGTTTCTGGTGTTTTTACTATGTTTTTTTCTAGTTTTTGTGCTTTGTATGAGAATGATTTGAAGAAGGTTGTTGCTTTAAGTACTTTGTCTCAAATGGGTCTTTCTATAGTTTCTTTTGGTTTTGGTCTTGATTTTCTTTGTTATATTCATTTATTGAGTCATGCTATTTTTAAAAGTTGTCTTTTTATACAGGTTGGTTATTTGATTCATTGTTCTTTTGGTCAGCAGGATGGTCGTGGTTATTCTTTTGGTAATTTGCCTTATTTTGTTCAGCTTCAGATTTTGATTACTCTTTTTTGTTTGTGTGGTTTGTTTTTTTTAAGTGGTTCTGTTAGTAAGGATTATATTCTTACTTTTTTTTTTTCTAATTTTTTTATGTTTTTTTTTTCTKTTTTTTTTTTTGTTTCTGTTTTTTTTACTTTTTTATACAGTTATCGTATTTGAAGTAGTTTTTTTTTAACTTTTTTTAATTCTGTTTATTATAGTTGTAGTAGTTTTTTGTTTTTTTTTATTAGTTTTCCTTTGGTTATTTTTTCTTTGTTTTTTATTTGGTGGTTGAGTTTGAATTTTTTTAGTATTCCTGTTGTTTTTGTTTATTTGGATTTTTATTTTTTTTTTTTTTTTRTTTTATTGTTTTTWWKTTTTTATTTTATTGTTTTTAAGTTTTTGTCTTTTTCTATTTATTGTTTTTTGATGGATTATTTTCCTATTCTTTTTACTCGTTTTTTTTTTGATTTGAAATTTGTTGATTTGTTTTTAAATAAGCTTAATTTTTCTTTTTTTTCTTTTTTTTCTTATTCTAGTTTTATTTCTATGTTTTCTTATTTTAATAAGTTTAATTTTTTAGTAGTTTTTATTTTTTTGATTTTTATTGTTTTTTAGTTACCTAATTTATTTTTTTAGTTTTTTAAAGTTTTTTTTTTTGTTGTTKTTTTTTTTTTTTTATGATTTTTTTTTTTTGTTTTTTTCTTTTTGTTTTTGTTTTTTTTGTTTTAGTGTTTTTTGTTGGTCTGGTAATTTTTTTTTAGTTGATTCTTATTTTTATGTTGCTGTTTGTTTTATGTCTGTTTTTATTTTTTCTTTGGTTTTGGTTTCTGAGCGTCATCGTGTTATTATTTTTTTTTCTAAGGTTCTTTTGATTATTTCTTTTTTTTTTTTCTTTTCTTATAGTATTTTTTATTTGTATGTTTTTTTTGAACTTTCTATAGTTCCTATTATTATTTTAATTCTTGGTTATGGTTATCAAATTGAGAAGGTTAATTCTTTTTTTTATCTTGTTTTTTATGCTGTTTTTTGTAGTGTACCTTTTCTTTTTGTTTATTTTAGTTTGGATTTTTTTTTTGTTGTTCCTTATTTTGATTGTTTTATTTCTTGGGAGATGGTTTTTATTATTAGTTTGGCTTTTATAATGAAGTTTCCTGTTTTTTTTTTACATCTTTGATTACCTAAGGCTCATGTAGAGGCTCCCACTTCTGCTAGTATTCTTTTAGCTGGTTTGTTGTTAAAGTTTGGTACTGTTGGGTTTGTTCGTATTATAAAGAGTCTTAGTTATTGTCATATTAATTATTGGTTCTTTTTTTCTATTTTAGGTATGTTTGTTTCTTGTTTTGTTTGTGTTTTTCAGAGTGATTTTAAGTCTCTGGCTGCTTATTCTTCTGTTGTTCATATGAATTTTTTATTGTTTTTTCTTTTGTTTTTTGGTTTATATTCTAAAACTGGTAGTTTTTTAATGATAGTGGCTCATGGTTATACTTCTTCTGTTATATTTTATTTTATTGGTGAGTTTTATCGTTCTTTAGGTAGTCGTATGATTTATTTTTTAAATAGTTTTATGTCTTCTAGTTTTATTTTTTCTTTTTTGATTTCTTTGGTTTTTTTATCTAATTGTAGGATACCTCCCTCTATTTCTTTTTTTTCTGAGTTTTTTTCTTTTTCTGGTTTTTTTTCTTTGTTTTATAATGTTTTTTTTTTRGTTTTTTTTTATTTTTTTGTTTCTTTTTATTATTGTGTTTATATTATTGTTATTTCTTTTTTAGGTAAGAAATTTTTTTTTTTTAAGAGTTGGTTTTTTTTTTGATCTCTTCCTTTGATTTTTTTTTGTTTTAATGTTTTTGGTTTTTTTTTATTTTTTTAATAGATTTAAGTTAAGTTAAACTATTAGTCTTCAAAACTAAAAATTTTATCTATAAGGTATTTAGTAGGAGGTTTCTATATCCAATTGCGGTTTGGGAGTTTTTTTACCTTAACAAATTTTAGGCGAGTCTTCTAAACTTGTTTTGGGTTTTCCCGTTTGTTTTTTAGATTTTTTCATAATTTTCATGTTTTAAGTTTTTCTACTTACCCTTTTTTTATGTTTATTTCTTTAAGTTCTCTTTTTTCTTCCTTTGTTGTTTTTTTTAAGTTTGGTATTGTTTCTTTTTTATTTTTTTCTTTTTTTTCTTTTTTGGTTCTTATTTTTTGTTGGTTTAAGGATATTTGTATGGAGGGTTTGTGTGGTTTTCATAATTTTTATGTTATGGATGGTTTTAAATTTGGTTTTGTTTTATTTATTTTTAGTGAGTTTATGTTTTTTTTTAGTGTTTTTTGGTTTTATTTTGATTCTGCTTTAGTACCTGCTCATGAGATTGGTTGTGGTTGGGGGTTTTTTGGTTTGGATAAAATTAATCCTTTTGGAGTTCCTTTGTTAAATACTATTATTTTACTTAGAAGTGGTGTTACTGTTACTTGGTCTCATTATTGTCTTTTGAATAATTTTTATTGTTTAGATGGTTTGATTTTAACAATTGTTCTTTCTTTTGTTTTTATTTTGGTTCAGTTTTTTGAATATAAGAGTTCTAGTTTTTCTATTTCTGATGGTGTCTATGGGAGCATTTTTTATTTTTCTACTGGTTTTCATGGTTTTCATGTTATTTTAGGTGCTGTTTTTCTTACTTATAATCTTTTTCGTTTTTTGTTATATCATTTTAATTATTCTCACCATCTTGGTTATGAGTTTTCTATTTTATATTGGCATTTTGTAGATGTTGTTTGATTATTTTTATTTGTTTTTGTTTATTGATGGGGTTATTAGGTTTTATTTTTACTTTTTGGATTTTTTTAATTTTTTTGATTTTTTTATTTTTGTTTTTGTTTTACAGTTTATTTTTTGTCAGAAGGATAGTTTAATTAATGTTTTTTTTAATAAGTTTTTTTCTTTTTTAGTTGGTGTTTTTTCTTATAATTCTTCTTGTTTCATTAGTTATATTTTTTCTTCTTTTATTTTTGTTTTTTTGTTGACTTGTTGTTTTGGTGGTTATTTTAGTTATTCTTTTTGTCCTTTAGGTATTGTTGAATTTACTTTTTTTTTTTCTTTTGTTTCTTGATTTTCTACTTTTTTGTTTTTGATTTCTAGTCAAAAATTTTCTGTTTATATAAAAAAGTCTGGTGACGGGTTTTTTAAGACTTTTTTTTTGTTGTTTGTTGAGATTATTAGTGAATTTAGTCGTCCTATTGCTTTGAGTGTTCGTTTGTTTGCTAATATTATGGTTGGTCATGTTATTAGTGCTTGTTTTTATGTTTTTTTTGAGTGTGTTTTTGGGTTTGCTTTTTTAATTGTTTTTGCTATTGTTTTTGAGTGTTTTGTTTTTATTTTGCAGAGTTATATTTTTTCTCGTTTAATTTATTTATATATTAATGAGTAGCTTTTTAGTTTATTTAAAATGTTTACTTGTGGTGTAAGAGAATTTTAGGCTTTGTAAGTTAGTTTAAGTAGAATTTTTGTTTTTGGTGCAAATGGTTATCTTACATTGAGGATTATTTTAATTTAGAATATTTAGCTGTTAACTAAAAGGTTTATCTTCATAAGAGTTTAGTTTATATTTAAAATATTAAATTGTAAATTTAAAGTTTTTTACTCTTGCAGTAATTAGTTTAATTAAAATATAGCATTTGGATTGCTAAGTTTTTTTACTGATTTTTTTTTTATTTTTTTGTAATTTTTGTTTTTTTTTTGAATTGTTTTATTTGTAATGTTGTTTTTTGATGGAGTATTTTTTTTTTAATGACTTTGGTATTTGTTTTTTTGAATTTTAATAATTCTTATTCTTCTATTAATTATTTTATTTTTCAAGAGTTTCTTGGTTTACTTTTTGTTTTTTTTTCTTTTGGTATTTTTCAGTTTTTTATTATTTTGTTAAAGGTAGGTGTTTCTCCTTTTCATTTTTGGTGTTTGAATATTTTTAATGGTCTTAGTGGTTTTAGTACTTTTTGATTTCTTACTTTTCAAAAGTTGCCCTATTTCCCTGTTTTTTCTTTTATTTTTGATTATAGTTTTTTTTTTTTTCTTGTTTTCGGAATTGTTTTTTGTTATTTTAATCTTTTTTTTTGTAAGTCTTTTAAAAGTATGGTTTTTATTTCTTCTGTTGAATCTTTTAATTGGTTGCTGATTTCTTTGTTTTCTTCTCTTTTTTCTGGTTTTTTTTTGTTTTTATATTATGTTTTTGTTATGTTTTTTTTGTTGGATTATAGTTCTTCTAAGGGTTATGATTTTTATAATTGGGAATTGGTTTTTTTGTTTATGAATTTTCCTATGACTATTACTTTTTTTATTAAAGTTTTTTCTATTATTTTTTTTTTTAATATTAGTTCTTTTTATTTGTTATTTGTTTTATTTTTAATGGTTTTTTCTGTTTTTGGTTTTGGGTTTTGGTTCTTTAATGTTGGTTTAAAATTTAGGTATTATGGTTTTTATAATTTTAGGTTTTTTTACTTTGTTTTTTTTCCTTTAATATTTTTTTGTTTTATTTTAAAGAGTTTTAGTTTATTTAGAATTTATCACTTACAATGATGGGGTTTAAACTCTTACCAATTTAGTAAAATTTTATTATATTGCTTTGATATGGCAAAGTTCTTTTTGATTTGGTATTTTTTGTTTTATTTTTAGTTGCTCTTTTTTCGTTTTTTTTTGGTTTTTTTTTTTATTTGTTTGTTTATTTTGTTTCTTTTTTTGATTTTTATTTTTGTAAGTCTTCTTCTTTTGAAAGAGGGTTTATGAGTGTTGGTTTAATTCAGAATTCTTTTAGTATTCATTTTTTTGTTATTATGATTATGTTTGTTGTTTTTGATTTGGAGATTGTTATTTTTATTGGTATTCTTATTTCGGATTTAAATTCTTTTATTTCTTTTTATTTTTTATTTTTTTTTTTGTTTCTTTTTTTTTATATGGAGTGATATTATGGTAAGCTTGTTTGAAATTTTTAATAGTAAAAAACTTTATTATAAATTAGTATATTTCATTGTCGTTGAAAAGGTTTGAAGTTTTATCTTATTATTATATTTTTTTTTTTTCTTGTTTTTAGTATCAAAAACCGATTGGGGTTTTGATATATTATATATTATATATTATAAAAATAATATAAATATAATATATTTATTAATTATATTTATATATAAATAATTATATTTATATATATAAATAATTATATTTATATTATTTTTATTATGTATGTATGTATATTTATGTNNNNNNNNNNNAGTTAATATCATATCCTTTATTTAGGATAATTKTTTGAGGTAWATTTTATTAATTAGGTAAACTTGTTTCATTTAAGCTGATAAACTTTGGACTTTTTTNNNNNNNNAAAGTTTCAGGAAAACAAGTCTACCTAATTAATGATTTTATTTTAATTTAAATTATATGTMTATGAGTTCAATTAAAATAAAATTTTGTAGTATNNNNNNNNNNNNNNNNNNNNNNNNNNNNNNNNNNNNNNNNN
>Bangladesh_Dog - f4
TTCGTTTATTTTTCGATTTTTTTAGTGGTGATATTATTGGTTTTTTTGGTTATTTTTTTTGTTATGCAGAGTATTGCTTTTATTACTTTATATGAGCGTCATCTTTTAGGTCTTAGTCAATCTCGTTTAGGTCCTACGAAGGTGGGTTTTTTTGGTGTTTTGCAAGCCATCGTAGATGGTATTAAGCTTCTTAGTAAGGAGCAATTTTTACCTTATAATTCTTCTTATTTTTTTTTTTTGTTTGTTCCTTTAGTTTCTTTTTGTTTGATATATTTGGAGTGATTTGTTTTACCTTTTTTTTTTGATTTTTTTACTTTTAATTATTCTGTTTTGTTTTTTCTTTGTTTGGTTGGTTTTTCTGTTTATACTACTTTGATTTCTGGTATTGTTTCTAAGTCTAAGTATTCTATGATTGGTTCTATTCGAGCAAGTAGTCAGAGTATTTCTTATGAAATTTCTTTTACTTTTTTTGTTTTTTGCATTGTTTTACATGTTGGTGTTTTTAGTTTTTTTAGTTTTTTTAGTTTTAGCATATTGGTTCTTTTTTTTCCTTTTTTAATTATGGTTATTGGTGAACTTAATCGTGCTCCTTTTGATTTTTCTGAGGGTGAAAGTGAACTTGTTAGTGGTTATAATGTTGAGTATTCTAGTGTTTCTTTTGTTTTACTTTTTCTTAGTGAGTATGGTGTGTTGATTTTCTTTTGTGTTTTGTTCTCTTTTTTGTTTTTTAATGGTTCTGTTTTGTTTTCTTTTTTTGTTTTTTCTTTGTTGATTTTTATTCGTAGTTCTTATCCTCGTTATCGTTATGATATAATAATAGGTTTTTTTTGGTTTATTATATTACCTATTTCTATGATTCTTTTTTTGTTTTTTTGTTTGTTATTTTTTTAGGGATTTAGTTTAAATTAAAATTTTTGTTTTGCATACAAAAGGATTTAGTCTCTGAGTTTTTTTTTTTGGTTTATAGATTTGATTATGGTCATTGTAATGATAAAATGGTGTTATATAATTTTTAATCACGTGAGTGGACAATGTATTTCTATCCCGGCAATGTATTGCTTGTATAAACTCAGTACCAGAATAATCGGATAGACTGAGTAAGCTTATACCCTAAATGTGTTTTAATCATGGTTTATTTTTTGATKTTTTTACAACTGTTTAGTGCAATGTGCAGTTTTTTTTTAATTTTTTGTCTTGGTTAATAAGATTAGATAAATGACCTGGATTAGTACCCAGTTAATCTAAATTTAAAAGTTGCAGGAGTAAAGTAATATTTAAACTGTAATAATATTGGCGGATTTTTTAGTTATCTTTGGAGGTTGAGCTGTAATTGAGAACCCTCATTATCAGCTTTGATTTTTGTCGCATGTATGATCGTTTATGTCCTTCTTAAAGAGGTGCATTAAAAATTATTTGGTGTTTAATCAATGATATTTATTAAAACAGATAAATACCTGGTATATATCAAAGTTTTCGTTTGACCTACAATATCTTATGTTTCGGATANGRAGGAGAGATATTTCCTTGAAGTTGTAAAAGACAGTAAATACTTTTTAATGTAGTATTGAAGTACTTAGAGAAATCGTACAAATCATCCATCAATTGCCCACAGGGGAGTAAGTTGTAGTAAAGTAGGTGTAGGGGAATCTGTACCTAGTTTAAATNNNNNNNNNNNNNNNNNNNNNNNNNNNNNNNNNNNNNNNNNNNNNNNTTAAATAAGTTAGTATATTTCAGTACATTGGGTTCATATCCTAGAGGAGATTTTTCACTTATTTTTTTTTGTTTTTTYTATTTWATTTTTTYWTTTTTAAGGGNNTATTTTTAAGGNNNNNGTGAGCTGTTAGTATATTWAGTATTTTTAATTGCAAATTAAAAGGTTTTTAGCTTTTTATATCCTTTTAAGTTTTTAAACGTTCCTGTTAGTTTTTCTTTGTCTATTCTTTGAAATTTTGGTAGTATTTTAGGTATAATTCTTTTTTTTCAGATTTTTAGTGGTCTTTTTTTAACTTTTTATTATATTGCTGATGGTTTAAATTCTTTTTCTAGTGTTGAGTATATTATAAGTGATGTTAATTTTGGCTGGATTTTTCGTATTTTGCATTTTAATGGTGCTAGTTTGTTTTTTTTTTTTTTATATCTTCATTTTTTTAAGGGTTTATTTTTTTGTAGTTATCGTTTGTCAGGTACTTGGATTGTTGGTCTTACTATTTTTTTTTTTGTTATGATAGAGGCTTTTATGGGTTATGTTTTGGTTTGGGCTCAGATAAGTTTTTGGGCTTCTGTTGTTATTACTAGTCTTTTGAGTGTTATTCCTTATTTTGGTTTTACTATTGTTTATTGGATTTGGAGTGGTTTTTCTGTTGTTAATTCAACTCTTAAGTTTTTTTTTGTTATTCATTTTTTATTGCCTTGATTAGTATTTTTATTGGTTTTTGTTCATTTGTTTTTTTTGCATTCTACTGGTAGTACTTCTGTTTTATATTGTCATGGTGATTATGATAAGATTAGTTTTTATCCTTATTATTTTTATAAAGATTCCTATAATTTAGTTGTTTTTTTGCTTTTTTTTATTTTTTCTCTTTTTTTTCCTTTTKYTTTGGGTGATCCTGAGATGTTTGTTGAATCAGATCCTATAGTTAGACCTGTTCATATTGTACCTGAGTGGTATTTTTTATTTGCTTATGCTATTCTTCGTGCTATCCCTAATAAGGTTTTAGGTGTTTTTTTTCTTGTTTTTAGTATTTTTATTTTTTATTTTTATGTTTTTTTTAATAATTATTATAGTGTTTTAGATAATTTGAATTGTTTTTTGGTTTCTATTTTTATTTTGGTTTCTATTTTTTTGAGTTGATTAGGTCAATGTCATGTTGAATATCCTTTTGTTGATTTGAGTGTTATTTTTTCTTTTTTATATTTTTTTTTTGCTTTTTTAATTGTTTTTTCTCGATATTTAACTAAATTTATTTATTCTTAGTAAACTTAGTATAATATATTATATTGGATTTAGGTTTCAATGATTTTTGTTTACTTTTAATTATTTTCAAGGTTATATGATGGGGTTTTCTAATAATTATCTTTGTAGGTATATAGATTGATTTCATAATTTTAATTGTAGTCTTTTGTTCGGTGTTTTGTTTTTTGTTTTTATAGTTATTGTTAATTTGTTTGTTAATTCTTATTATTTTAAGAGTCATAGTATTGAATATCAATTTGGTGAGTTTTTGTGTAGTTTATTGCCTTTATTTATTTTGGTTTTTCAAATGTTTCCTTCTTTATCTTTGTTGTATTTTAGTGGTTTATCTTATATAGATAGTAGGTTAACTGTTAAGGTTGTTGGTCATCAATGGTATTGAAGTTATGATTATAGTGATATTGGTATTGAGTTTGATTCTTATATAAAATCTATTGATTCTCTTTTGATTGGTGAACCTCGTTTATTGGAAGTTGATAATCGTTGTGTGGTTCCTTGTGATACTAATATTCGTTTTTGTATTACTTCTGCAGATGTTATTCATTCTTGGTCTTTACCTTCTTTTTGTATTAAGCTTGATGCGATAAGAGGTATTTTAAGTACTGTTACTTGTAGTTTTCCTATAGTAGGTGTATTTTATGGTCAGTGTTCTGAAATTTGTGGTGCTAATCATAGTTTTATACCTATTTGTTTAGAGGTTAGTCTATTGGAAAATTTTAAGGATTGATGTTATTTAATGTCTAGTTARTTTAGAGGTATTAGTATATTTTAGTATTATTCTTTTTCGAGGAGTCGGATTTATACCTTTATTGAATTAGCATAATTTAATGTATTTGTTTTAAGCGCAAAAGATTTTATTCAATWTTACTCTTTTAGTTTATATAAAATATGACTTTGAAGCAGTTAAGAATTATAGAGTATATTTTTATGTTGAATATATGTTAGTATTGCATACTATATTAGGATATTTTCAAAGTTTTTGATTAATAGAAATAGAGTGTTTAAATTGTAGTTTGTTTTTTTGTTACAAAAATAATTTTACTACTTTTAGTGTTGAAACATCGAACTCTATGATATCTGTTTTATATTAACATATTAGAAAATTATATGTTATTATGTTTTTTTTTAGTTTCAATAATTTGAAGTTTTTTTGTTTTAAGTTTTATAACTTTACTATTTTTTATTTTTTCTTTTATTTTTGATTATAAGGCTTTATAATCTTTATTATCTAATAATTAGTAAATTAATAAATTATGTTTTTGTTTTTAATATAAATGAATTACTAATTATCCGATCAAATGTTTATTAAAGACTTAGGATTTATATTAAATCTGTCTTCTGCCCTATGGWATTTTTAAATGGCAGTCTTAGCGTGAGGACATTAAAGTAGCAAAATAATTTGTGCTTTTATTGGGTTCGAGTATGAATGAAGTTTTGGTTGGTGATATTTTTTTTTTTTTTTGAATTTAATATATATCTAAGAAAAGATATTTATAATAATACAAAGATAAGTCTTCGGAAATTTTATTTCTATTAAATATTTTTTAATTTAGTAATTTATCTAGGGAAGATTATTATATAATTTTTTTTTACTATTTTTAATAAAAAAAATTACTCCGGAGTTAACAGAAAAACATGCCTTATATAGTTCTTATATTTTGGTAAGTTTTACATCGATGTTGTATCTTTATTAGCTGAAGAGGAGAAATTTCAGTTTTTTAGACTGTTCTTCTTTTAATAAATAAAACGTGATATTAGTTTAATTCATCGTGAGATAGAATTGTTTATCTTGTTTATTATTTTTTTTTATCGGGATTAGTACGAAAGGAATTTCATTATAATTTTAAATTTTTTAATTTTTTTTTTAATTTTTTTTGTTTATTTTTTTCTTGTCTTAGTTTTCTTGTTTTTGATCCTTTGAAGAGTGCTTTTTTTTTGGTTCTTTCTTTAATTTTTTTGGTTTTTTTTATTTCTTTTGGTTTTTATGTTTGGTTTTCTTATTTTATTTGTTTGATTTTTTTAAGTGGTATTTTTGTTATTATTGTTTATTTTTCTAGTTTTTCTAAGTATGTTTATGTTAATATTAATTTTTTTCTTGTTTTTTTTGTTTTTTTATTCTTTTTTTTTTATTCTTTTTTTTTTTTTTTAGATTCTAGTTACTATAATTCTTTAAATTTTTTTTATTATGATTTGTTTTTTTCTTTTATTTTTTGGGTTGTTTTTTGTTTATTTTTTTTTATGAATTTTATTAGTTATTTTCTTTGTTTTTCTGGTGCTCTTCGATTATATTAACCTTGGTTTATTAGTATAATGAGTATTTTTGATTTCCAATCAAAGGGTAATTAAACTATGCTATTTTAGTTTATTTAAAATTTCTAACTTGTAATTAGAGGAATCTTTAGCAACTTTTTAGTTTTTGTATTTTATAGTACTAATCATAAGGATATTGGTAGTGTTTATTTAATTTTTGGTTTGTGGGCTGGTATAGTTGGTTCCGCTCTTTCTATGATTATTCGTATTGAATTGAGTAAACCTGGTATATTTATTGGGGATGGTCAGCTTTATAATTCTATTTTAACTGCTCATGCTATTTTAATAATTTTTTTTATGGTTATACCTAGTATGATTGGTGGTTTTGGTAATTGGATAGTTCCTCTTATATTAGGTGCCCCTGATATAAGTTTTCCTCGTTTAAATAATATTAGTTTTTGATTGTTACCTGCATCTATTTTTTTGGTTTTTTTGGCTTGTTTTGTTGATAATGGTTTAGGTACTAGTTGAACTATTTATCCTCCTTTATCCACCTCTGGTCATCCTGGTTCTAGTGTAGATTTGGCTATTTTTAGTTTGCATCTTTCTGGTATTAGTTCAATTTTAGGTGGTATTAATTTTATGTGTACTATTAAGAATTTGCGCTCTAGTTCTGTCTCTCTTAATAATATAAGTTTGTTTATTTGAACTATTTTTGTTACTGTTTTTTTATTGGTTTTATCTTTACCTGTTTTAGCTGGTGCTATTACTATATTATTGATTGATCGTAATTTTAATGGTTCTTTTTTTGATCCTAGTTTCGGTGGTAATCCTTTAATTTATCAACATTTGTTTTGGTTTTTTGGTCATCCAGAAGTTTATATTTTAATTTTGCCTGCTTTTGGTATTATTAGTCAGTGTACTTTATATTTGACTGGTAAGAAAGAAGTTTTTGGTTATTTAGGAATGGTTTACGCTATTTTAAGTATTGGATTGATTGGTTGTGTAGTTTGGGCTCATCATATGTATACTGTTGGAATGGATTTTGATTCTCGTGCTTATTTTACTGCTGCAACTATAGTAATTGCTGTTCCCACTGGTGTTAAGGTTTTTAGTTGGTTGGCTACTTTTTTTGGTACTGTTATAGTTTATCAACCTTTGTTGTTTTGAGTTATAGGTTTTATTTTTTTATTTACTATTGGTGGTTTGACTGGTGTTATATTATCTAATTCTAGAATTGATATTATTTTGCATGATACTTATTATGTAGTATCTCATTTTCATTATGTTTTGAGTTTAGGTGCTGTTTTTGGTTTGTTTGCAGGTGTTACTTTGTGATGGTCTTTTATTACTGGTTTTGTTTTGAATAAGATTTATATATATTCTGTTTTTTTTTTGTTTTTTATTGGTGTTAATATAACTTTTTTTCCTTTGCATTTTGCTGGTTTACATGGTTTTCCACGAAAATATATAGATTATCCAGATGTTTATTCTTTTTGAAATGTTTTATCTTCTTTTGGTTCTCTTATTAGAATTTTTTCTCTTTTTTTTTTTGTTTTTGTTTTGCTAGAGTCTTTTATTAGTTATCGTGTTTTGGTTGTTGATTATTTTAATGGAGTTAGTCCTGAAAATACTAATCTTGGTTATAATTTTTATCATAGTTTCCAAGATGGAGTTTATTTGAGTGTACCTCATAAATAGTTGTTTTTATTTTTTATTGGTATTTTTTTTCTTTTTTATAAGTTTCGACGTTTTATTTTTGTAATTATTTCTTTTGAGTTTTTGATAATAGGTGTTTTTTATCTATTTTCTTTTTTTTTTGGTTTTTTTTCTTTTTTTTATTTTTTATGTTTTAGTGTTTTTTGTAGACTTATGGGTGTTGTTTTAATGGTTTATTTTATTAAGTTTTATGGTTGTGATTATGTTTTTTTTTAAAATCACTTNNNNNNNNNNNNNNNNNGAGTGGTTAGCTTAAGTTTAAAGCGTTGGATTTTTAATCCAATGATTTATCCACTTAAAACTGTATTTATTTTGATTTGAAATCAAAATTTGGATTTTTCCGCAGTTTTTGTCTTTATTTTTGATTTTTTTTTGTTGTYTTTTGTTTTTTTTTKTTATTTTTGTTTTTTGTTTTTTTTTTGTTATTTGTTCCTTTTTTTAAGTTTTCTTTTTTTTTTTTTGATTTTGGTTTTATTGTTTTTAAGTTTAATTTTTATTTAAATAGTATTGTTTTTTCTTTTGTTTTGATTTTAATTTCTGTTAGTGTTTTTTTTTATAGTTTGTATTATTTAAATATGGAAATTAATTTTTTTTATTATTTTTTTGTTTTGTTGGTTTTTATTTGTAGTATATTTTTTTTGGTTTTTTGTGATAGTGTTTTTTTTGTTTTGCTTGGTTGGGATTTATTAGGTATTTCTAGTTTTTTTCTAGTTCTTTTTTATAATAATTGGGATAGTTGCAGGGGTTCTATGAATACTGTTTTGACTAATCGTATAGGTGATTTTTTTATTTTTGTTTTTTTTTCTTTGTCTTTTTTTACTTTTTTTAATTTTTTTAGTTTTTCTTATTTTTGTTTTTATTCTTCTTTTTTTCTTATTTTAGCTGCTTTTACTAAGAGTGCTCAGTTTCCTTTTGGTGGTTGGTTACCTAAGGCTATAAGTGCTCCTACTCCTGTTAGTTCTTTGGTTCATAGTAGTACTCTTGTTACTGCTGGTATTATTCTTATAATTAAGTTTAATGTTTTAATTATAAGTTCTTTTTTGTTGAAGTTGGTTTTGATTTCTGGTGTTTTTACTATGTTTTTTTCTAGTTTTTGTGCTTTGTATGAGAATGATTTGAAAAAGGTTGTTGCTTTAAGTACTTTGTCTCAAATGGGTCTTTCTATGGTTTCTTTTGGTTTTGGTCTTGATTTTCTTTGTTATGTTCATTTATTGAGTCATGCTATTTTTAAAAGTTGTCTTTTTATACAGGTTGGTTATTTGATTCATTGTTCTTTTGGTCAGCAGGATGGTCGTGGTTATTCTTTTGGTAATTTACCTTATTTTGTTCAGCTTCAAATTTTGATTACTCTTTTTTGTTTGTGTGGTTTGTTTTTTTTAAGTGGTTCTGTTAGTAAGGATTATATTCTTACTTTTTTTTTTTCTAATTTTTTTATGTTTTTTTTTTCTATTTTTTTTTTTGTTTCTGTTTTTTTTACTTTTTTATATAGTTATCGTATTTGAAGTAGTTTTTTTTTAACTTTTTTTAATTCTGTTTATTATAGTTGTAGTAGTTTTTTGTTTTTTTTTATTAGTTTTCCTTTGGTTATTTTTTCTTTGTTTTTTATTTGGTGGTTGAGTTTGAATTTTTTTAGTATTCCTGTTGTTTTTGTTTATTTGGATTTTTATTTTTTTTTTTTTTTTGTTYTATTGTTTTTAATTTTTTATTTTATTGTTTTTAAGTTTTTGTCTTTTTCTATTTATTGTTTTTTGATGGATTATTTTCCTATTCTTTTTACTCGTTTTTTTTTTGATTTGAAATTTGTTGATTTGTTTTTAAATAAGCTTAATTTTTCTTTTTTTTCTTTTTTTTCTTATTCTAGTTTTATTTCTATGTTTTCTTATTTTAATAAGTTTAATTTTTTAGTGATTTTTATTTTTTTGATTTTTATTGTTTTTTAGTTATCTAATTTATTTTTTTAGTTTTTTAAAGTTTTTTTTTTTGTTGTTKTTTTTTTTTTTTTATGATTTTTTTTTTTTGTTTTTTTCTTTTTGTTTTTGTTTTTTTTGTTTTAGTTTTTTTTGTTGGTCTGGTAATTTTTTTTTAGTTGATTCTTATTTTTATGTTGCTGTTTGTTTTATGTCTGTTTTTATTTTTTCTTTGGTTTTGGTTTCTGAGCGTCATCGTGTTATTATTTTTTTTTCTAAGGTTCTTTTGATTATTTCTTTTTTTTTTTTCTTTTCTTATAGTATTTTTTATTTGTATGTTTTTTTTGAACTTTCTATAGTACCTATTATTATTTTAATTCTTGGTTATGGTTATCAAATCGAGAAGGTTAATTCTTTTTTTTATCTTGTTTTTTATGCTGTTTTTTGTAGTGTACCTTTTCTTTTTGTTTATTTTAGTTTGGATTTTTTTTTTGTTGTTCCTTATTTTGATTGTTTTATTTCTTGGGAGATGGTTTTTGTTATTAGTTTGGCTTTTATAATGAAGTTTCCTGTTTTTTTTTTACATCTTTGATTACCTAAGGCTCATGTAGAGGCTCCCACTTCTGCTAGTATTCTTTTAGCTGGTTTGTTGTTAAAGTTTGGTACTGTTGGCTTTGTTCGTATTATAAAGAGTCTTAGTTATTGTCATATTAATTATTGGTTCTTTTTTTCTATTTTAGGTATGTTTGTTTCTTGTTTTGTTTGTGTTTTTCAGAGTGATTTTAAGTCTTTGGCTGCTTATTCTTCTGTTGTTCATATGAATTTTTTATTGTTTTTTCTTTTGTTTTTTGGTTTATATTCTAAAACTGGTAGTTTTTTAATGATAGTAGCTCATGGTTATACTTCTTCTGTTATATTTTATTTTATTGGTGAGTTTTATCGTTCTTTAGGTAGTCGTATGATTTATTTTTTGAATAGTTTTATGTCTTCTAGTTTTATTTTTTCTTTTTTGATTTCTTTGGTTTTTTTATCTAATTGTGGGATACCTCCTTCTATTTCTTTTTTTTCTGAGTTTTTTTCTTTTTCTGGTTTTTTTTCTTTGTTTTATAATGTTTTTTTTTTGGTTTTTTTTTATTTTTTTGTTTCTTTTTATTATTGTGTTTATATTATTGTTATTTCTTTTTTAGGTAAGAAATTTTTTTTTTTTAAAAGTTGGTTTTTTTTTTGATCTCTTCCTTTGATTTTTTTTTGTTTTAATGTTTTTGGTTTTTTTTTGTTTTTTTAATAGATTTAAGTTAAGTTAAACTATTAGTCTTCAAAACTAAAAATTTTATCTATAAGGTATTTAGTAGGAGTTTTCTATATCCAATTGCGGTTTGGGAGTTTTTTTACCTTAACAAATTTTAGGCGAGTCTTCTAAACTTGTTTTGGGTTTTCCCGTTTGTTTTTTAGATTTTTTCATAATTTTCATGTTTTAAGTTTTTCTACTTACCCTTTTTTTATGTTTATTTCTTTAAGTTCTCTTTTTTCTTCTTTTGTTGTTTTTTTTAAGTTTGGTATTGTTTCTTTTTTATTTTTTTCTTTTTTTTCTTTTTTGGTTCTTATTTTTTGCTGGTTTAAGGATATTTGTATGGAGGGTTTGTGTGGTTTTCATAATTTTTATGTTATAGATGGTTTTAAATTTGGTTTTGTTTTATTTATTTTTAGTGAGTTTATGTTTTTTTTTAGTGTTTTTTGGTTTTATTTTGATTCTGCTTTAGTACCTGCTCATGAGATTGGTTGTGGTTGGGGGTTTTTTGGTTTGGATAAAATTAATCCTTTTGGAGTTCCTTTGTTAAATACTATTATTTTACTTAGAAGTGGTGTTACTGTTACTTGATCTCATTATTGTCTTTTGAATAATTTTTATTGTTTAGATGGTTTGATTTTAACAATTGTTCTTTCTTTTATTTTCATTTTGGTTCAGTTTTTTGAATATAAGAGTTCTAGTTTTTCTATTTCTGATGGTGTTTATGGGAGTATTTTTTATTTTTCTACTGGTTTTCATGGTTTTCATGTTATCTTAGGTGCTGTTTTTCTTACTTATAATCTTTTTCGTTTTTTGTTATATCATTTTAATTATTCTCATCATCTTGGTTATGAGTTTTCTATTTTATATTGGCATTTTGTAGATGTTGTTTGGTTATTTTTATTTGTTTTTGTTTATTGATGGGGTTATTAGGTTTTATTTTTACTTTTTGGATTTTTTTAATTTTTTTGATTTTTTTATTTTTGTTTTTGTTTTACAGTTTATTTTTTGTCAGAAGGATAGTTTAATTAATGTTTTTTTTAATAAGTTTTTTTCTTTTTTAGTTGGTGTTTTTTCTTATAATTCTTCTTGTTTCATTAGTTATATTTTTTCCTCTTTTATTTTTGTTTTTTTGCTGACTTGTTGTTTTGGTGGTTATTTTAGTTATTCTTTTTGTCCTTTAGGTATTATTGAATTTACTTTTTTCTTTTCTTTTGTTTCTTGATTTTCTACTTTTTTGTTTTTGATTTCTAGTCAAAAATTTTCTGTTTATATAAAAAAGTCTGGTGATGGGTTTTTTAAGACTTTTTTTTTGTTGTTTGTTGAGATTATTAGTGAATTTAGTCGTCCTATTGCTTTGAGTGTTCGTTTGTTTGCCAATATTATAGTTGGTCATGTTATTAGTGCTTGTTTTTATGTTTTTTTTGAGTGTGTTTTTGGGTTTGCTTTTTTAATTGTTTTTGCTATTGCTTTTGAGTGTTTTGTTTTTATTTTGCAGAGTTATATTTTTTCTCGTTTAATTTATTTATATATTAATGAGTAGCTTTTTAGTTTATTTAAAATGTTTACTTGTGGTGTAAGAGAATTTTAGGCTTTGTAAGTTAGTTTAAGTAGAATTTTTGTTTTTGGTGCAAATGGTTATCTTACATTGAGGATTATTTTAATTTAGAATATTTAGCTGTTAACTAAAAGGTTTATCTTCATAAGAGTTTAGTTTATATTTAAAATATTAAATTGTAAATTTAAAGTTTTTTACTCTTGCAGTAATTAGTTTAATTAAAATATAGCATTTGGATTGTTAAGTTTTTTTACTGATTTTTTTTTTATTTTTTTGTAATTTTTGTTTTTTTTTTGAATTGTTTTATTTGTAATATTGTTTTTTGATGGAGTGTTTTTTTTTTAATGACTTTGGTGTTTGTTTTTTTGAATTTTAATAATTCTTATTCTTCTATTAATTATTTTATTTTTCAAGAGTTTCTTGGTTTACTTTTTGTTTTTTTTTCTTTTGGTATTTTTCAGTTTTTTATTATTTTGTTGAAAGTAGGTGTTTCTCCTTTTCATTTTTGGTGTTTGAATATTTTTAATGGTCTTAGTGGTTTTAGTACTTTTTGATTTCTTACTTTTCAAAAGTTGCCTTATTTTCCTGTTTTTTCTTTTATTTTTGATTATAGTTTTTTTTTTTTTCTTGTTTTCGGAATTGTTTTTTGTTATTTTAATCTTTTTTTTTGTAAGTCTTTTAAGAGTATAGTTTTTATTTCTTCTGTTGAATCTTTCAATTGGTTGTTGATTTCTTTGTTTTCTTCTCTTTTTTCTGGTTTTTTTTTGTTTTTATATTATGTTTTTGTTATGTTTTTTTTGTTGGATTATAGTTCTTCTAAGGGTTATGATTTTTATAATTGGGAATTGGTTTTTTTGTTTATGAATTTTCCTATGACTATTACTTTTTTTATTAAAGTTTTTTCTATTATTTTTTTTTTAGATATTAGTTCTTTTTATTTGTTATTTGTTTTATTTTTAATGGTTTTTTCTGTTTTTGGTTTTGGGTTTTGGTTCTTTAATGTTGGTTTAAAATTTAGGTATTATGGTTTTTATAATTTTAGGTTTTTTTATTTTGTTTTTTTTCCTTTAATATTTTTTTGTTTTATTTTAAAGAGTTTTAGTTTATTTAGAATTTATCACTTACAATGATAGGGTTTAAACTCTTACCAATTTAGTAAAATTTTATTATATTGCTTTGATATGGCAAAGTTCTTTTTGATTTGGTATTTTTTGTTTTATTTTTAGTTGTTCTTTTTTCGTTTTTTTTTGGTTTTTTTTTTTATTTGTTTGTTTATTTTGTTTCTTTTTTTGATTTTTATTTTTGTAAGTCTTCTTCTTTTGAGAGAGGTTTTATGAGTGTTGGTTTAATTCAGAATTCTTTTAGTATTCATTTTTTTGTTATCATGATTATGTTTGTTGTTTTTGATTTGGAGATTGTTATTTTTATTGGTATTCTTATTTCGGATTTAAATTCTTTTATTTCTTTTTATTTTTTATTTTTTTTTTTGTTTCTTTTTTTTTATATGGAGTGATATTATGGTAAGCTTGTTTGAAATTTTTAATAGTAAAAAACTTTATTATAAATTAGTATATTTCATTGTCGTTGAAAAGGTTTGAAGTTTTATCTTATTATTATATTTTTTTTTTTTCTTGTTTTTAGTATCAANNNNNNNNNNNNNNTTTGATATATTATATATTATATATTATAAAAATAATATAAATATAATATATTTATTAATTATATTTATATATAAATAATTATATTTATATATATAAATAATTATATTTATATTATTTTTATTATGTATGTATGTATATTTATGTNNNNNNNNNNNNNNNNNNNNNNNNNNNNNNNNNNNNNNNNNNNNNNNNNNNTATATTTTATTAATTAGGTNNNNNNNNNNNNNNNNNNNNNNNNNNNNNNNNNNNNNNNNNNNNNNNNAAAGTTTCAGGAAAACAAGTCTACCTAATTAATGATTTTATTTTAATTTAAATTATATGTATATAAGTTCAATTAAAATAAAATTTTGTAGTATNNNNNNNNNNNNNNNNNNNNNNNNNNNNNNNNNNNNNNNNN
>Bangladesh_Dog - f5
NTCGTTTATTTTTCGATTTTTTTAGTGATGTTAATTTTGGTTTTTTTGGTTATTTTTTTTGTTATACAGAGTATTGCTTTTATTACTTTATATGAGCGTCATCTTTTGGGTCTTAGTCAATCTCGTTTGGGTCCTACGAAGGTGGGTTTTTTTGGTGTTTTACAAGCTATTGTTGATGGTGTTAAGCTTCTTAGTAAGGAACAATTTTTACCTTATAATTCTTCTTATTTTTTTTTTTTGTTTGTTCCTTTGGTTTCTTTTTGTTTGATATATTTGGAGTGATTTGTTTTGCCTTTTTTTTTTGATTTTTTTACTTTTAATTATTCTGTTTTGTTTTTTCTTTGTTTAGTTGGTTTTTCTGTTTATACTACTTTGATTTCTGGTATTGTTTCTAAGTCTAAGTATTCTATGATTGGTTCTATTCGAGCAAGTAGTCAGAGTATTTCTTATGAGATTTCTTTTACTTTTTTTGTTTTTTGTATTGTTTTACATGTTGGTGTTTTTAGTTTTTTTAGTTTTTTTAGTTTTAGTATATTGGTTCTTTTTTTTCCTTTTTTGATTATGATTATTGGTGAACTTAATCGTGCTCCTTTTGATTTTTCTGAAGGTGAGAGTGAACTTGTTAGTGGTTATAATGTTGAATATTCTAGTGTTTCTTTTGTTCTTTTGTTTCTCAGTGAATATGGTGTATTGATTTTTTTTTGTGTTTTGTTTTCTTTTTTGTTTTTTAATGGTTCTGTTTTGTTTTCTTTTTTTGTCTTTTCTTTATTGATTTTTATTCGTAGTTCTTATCCTCGTTATCGTTATGACATAATAATAGGTTTTTTTTGATTTATTATATTACCTATTTCTATGATTCTTTTTTTGTTTTTTTGTTTGTTATTTTTTTAGGGATTTAGTTTAAATTAAAATTTTTGTTTTGCATACAAAAGGATTTAATCTCTGAGTTTTTTTTTTTGGTTTATAGATTTGATTATGGTCATTGTAATGATAAAATGGTGTTATATAATTTTTAATCACGTGAGTGGACAATGTATTTCTATCCCGGCAATGTATTGCTTGTATAAACTCAGTACCAGAATAATCGGATAGACTGAGTAAGCTTATACCCTAAATGTGTTTTAATCATGGTTTATTTTTTGATTTTTTTACAACTGTTTAGTGCAATGTGCAGTTTTTTTTTAATTTTTTGTCTTGGTTAATAAGATTAGATAAATGACCTGGATTAGTACCCAGTTAATCTAAATTTAAAAGTTGCAGGAGTAAAGTAATATTTAAACTGTAATAATATTGGCGGATTTTTTAGTTATCTTTGGAGGTTGAGCTGTAATTGAGAACCCTCATTATCAGCTTTGATTTTTGTCGCATGTATGATCGTTTATGTCCTTCTTAAAGAGGTGCATTAAAAATTATTTGGTGTTTAATCAATGATATTTATTAAAACAGATAAATACCTGGTATATATCAAAGTTTTCGTTTGACCTACAATATCTTATGTTTCGGATAGGGAGGAGAGATATTTCCTTGAAGTTGTAAAAGACAGTAAATGCTTTTTAATGTAGTATTGAAGTACTTAGAGAAATCGTACAAATCATCCATCAATTGCCCACAGGGGAGTAAGTTGTAGTAAAGTAGGTGTAGGGGAATCTGTACCTAGTTTAAATNNNNNATATTTTAATAATTTGGTTTTTTTCCAAGTGTTTTTTCCTTCTTAAATAAGTTAGTATAWTTTAGTACATTGGGTTCATATCCTAGAGGAGATTTTTCACTTATTTTTTATTGTTTTTTTTATTTAATTTTTTCTTTTTTAAGGGGGTACTTTTAAGGTTTTTGGGAGTTATTAGTATAWTTAGTATTTTTAATTGCAAATTAAAAGGTTTTTAGCTTTTTATATCCTTTTAAGTTTTTAAATGTTCCTGTTAGTTTTTCTTTGTCTATTCTTTGAAATTTTGGTAGTATTTTAGGTATAGTTCTTTTTTTTCAGATTTTTAGTGGTCTTTTTTTAACTTTTTATTATATTGCTGATGGTTTAAATTCTTTTTCTAGTGTTGAGTATATTATAAGTGATGTTAATTTTGGTTGGATTTTTCGTATTTTGCATTTTAATGGTGCTAGTTTGTTTTTTTTTTTTTTATATCTTCATTTTTTTAAGGGTTTATTTTTTTGTAGTTATCGTTTGTCAGGTACTTGGATTGTTGGTCTTACTATTTTTTTTTTTGTTATGATAGAGGCTTTTATGGGTTATGTTTTGGTTTGGGCTCAGATAAGTTTTTGAGCTTCTGTTGTTATTACTAGTCTTTTGAGTGTTATTCCTTATTTTGGTTTTACTATTGTTTATTGGATTTGGAGTGGTTTTTCTGTTGTTAATTCAACTCTTAAGTTTTTTTTTGTTATTCATTTTTTAATGCCTTGATTAGTATTTTTATTGGTTTTTGTTCATTTGTTTTTTTTACATTCTACTGGTAGTACTTCTGTTTTGTATTGTCATGGTGATTATGATAAGGTTAGTTTTTATCCTTATTATTTTTACAAGGATTCTTATAATTTAGTTGTTTTTTTGCTTTTTTTTATTTTTTCTCTTTTTTTTCCTTTTKYTTTGGGTGACCCTGAGATGTTTGTTGAGTCAGATCCTATAGTTAGACCTGTTCATATTGTGCCTGAGTGGTATTTTTTATTTGCTTATGCTATTCTTCGTGCTATTCCTAACAAGGTTTTAGGTGTTTTTTTTCTTGTTTTTAGTATTTTTATTTTTTATTTTTATGTTTTTTTTAATAATTATTATAGTGTTTTAGATAATTTGAATTGTTTTTTGGTTACTATTTTTATTTTGGTTTCTATTTTTTTGAGTTGGTTAGGTCAGTGTCATGTTGAATATCCTTTTGTTGATTTGAGTGTTATTTTTTCTTTTTTATATTTTTTTTTTGCTTTTTTAATTGTTTTTTCTCGATGTTTTACTAAATTTATTTATTCTTAGTAAACTTAGTATAATATAATATATTGGATTTAGGTTTCAAAGATTTTTGTTTACTTTTAATTATTTTCAAGGTTATATGATGGGGTTTTCTAATAATTATCTTTGTAGATATATGGATTGATTTCATAATTTTAATTGTAGTCTTTTGTTTGGTGTTTTGTTTTTTGTTTTTATAGTTATTGTTAATTTGTTTGTTAATTCTTATTATTTTAAGAGTCATAGTATTGAATATCAATTTGGTGAGTTTTTATGTAGTTTGTTGCCTTTATTTATTTTGGTTTTTCAAATGTTTCCTTCTTTATCTTTGTTGTATTTTAGTGGTTTGTCTTATATAGATAGTAGGTTAACTGTTAAAGTTGTTGGTCATCAATGGTATTGGAGTTATGATTATAGTGATGTTGGTATTGAGTTTGATTCTTATATAAAATCTATTGATTCTCTTTTGATTGGTGAACCTCGTTTATTGGAAGTTGATAATCGTTGTGTGGTTCCTTGTGATACTAATATTCGTTTTTGTATTACTTCTGCAGATGTTATTCATTCTTGGTCTTTGCCTTCTTTTTGTATTAAGCTTGATGCTATAAGAGGTATTTTAAGTACTGTTACTTGTAGTTTTCCTATAGTAGGTGTATTTTACGGTCAGTGTTCTGAAATTTGTGGTGCTAATCATAGTTTTATACCTATTTGTTTAGAGGTTAGTTTGTTGGAAAATTTTAAGGATTGATGTTATTTAATGTCTAGTTAGNTTRGAGGTATTAGTATATTTTAGTATTATTCTTTTTCGAGGAGTCGGATTTATACCTTTATTGAATTAGCATAATTTAATGTATTTGTTTTAAGCGCAAAAGATTTTATTCAATTTTACTCTTTTAGTTTATATAAAATATGACTTTGAAGCAGTTAAGAATTATAGAGTATATTTTTATGTTGAATATATGTTAGTATTGCATACTATGTTAGGATATTTTCAAAGTTTTTGATTAATAGAAATAGAGTGTTTAAATTGTAGTTTGTTTTTTTGTTACAAAAATAATTTTACTGCTTTTAGTGTTGAAACATCGAACTCTATGATATCTGTTTTATATTAACATATTAGAAAATTATATATTATGTTTTTTTTTNNTAGTTTTAATAATTTGAAGTTTTTTTGTTTTAAGTTTTATAACTTTACTACTTTTTATTTTTTYTTTTATTTTTGATTATAAGGCTTTATAATCTTTATTATCTAACAATTAGTAAATTAATAAATTATGTTTTTGTTTTCAATATAAATGAATTACTAATTATCCGATCAAATGTTTATTAAAGACTTAGGATTTATATTAAATCTGTCTTCTGCCCTATGGATTTTTTAAATGGCAGTCTTAGCGTGAGGACATTAAAGTAGCAAAATAATTTGTGCTTTTATTGGGTTCGAGTATGAATGAAGTTTTGGTTGGTGATATTTTTTTTTTTTTTTGAATTTAATATATATCTAAGAAAAGATATTTATAATAATACAAAGATAAGTCTTCGGAAATTTTATTTCTATTAAATATTTTTTGATTTAGTAATTTATCTAGGGAAGATTATTATATAATTTTTTTTTACTATTTTTAATAAAAAAAATTACTCCGGAGTTAACAGAAAAACATGCCTTATATAGTTCTTATATTTTGGTAAGTTTTACATCGATGTTGTATCTTTATTAGCTGAAGAGGAGAAATTTCAGTTTTTTAGACTGTTCTTCTTTTAATAAATAAAACGTGATATTAGTTTAATTCATCGTGAGATAGAATTGTTTATCTTGTTTATTATTTTTTTTTACCGGGATTAGTACGAAAGGAATTTCACTATAATTTTAAATTTTTTAATTTTTTTTTTAATTTTTTTTGTTTATTTTTTTCTTGTCTTAGTTTTCTTGTTTTTGATCCTTTGAAGAGTGCTTTTTTTTTAGTTCTTTCTTTAATTTTTTTGGTTTTTTTTATTTCTTTTGGTTTTTATGTTTGGTTTTCTTATTTTATTTGTTTGATTTTTTTAAGTGGTATTTTTGTTATTATTGTTTATTTTTCTAGTTTTTCTAAGTATGTTTATGTTAATATTAATTTTTTTCTTGTTTTTTTTGTTTTTTTATTCTTTTTTTTTTATTCTTTTTTTTTTTTTTTAGATTCTAGTTATTATAACTCTCTAAATTTTTTTTATTATGATTTGTTTTTTTCTTTTATTTTTTGGGTTGTTTTTTGTTTATTTTTTTTTATGAATTTTATTAGTTATTTTCTTTGTTTTTCTGGTGCTCTTCGATTATATTAAWTTTGGTTTATTAGTATAATGAGTATTTTTGATTTCCAATCAAAGGGTAATTAAACTATGCTATTTTAGTTTATTTAAAATTTCTAACTTGTAATTAGAGGAATCTTTAGCAACTTTTTAGTTTTTGTATTTTATAGTACTAATCATAAGGATATTGGTAGTGTTTATTTAATTTTTGGTTTGTGGGCTGGTATAGTTGGTTCTGCTCTTTCTATGATTATTCGTATTGAATTGAGTAAACCTGGTATATTTATTGGAGATGGTCAGCTTTATAATTCTATTTTAACTGCTCATGCTATTTTAATAATTTTTTTTATGGTTATGCCTAGTATGATTGGTGGTTTTGGTAATTGGATAGTTCCTCTTATATTAGGTGCTCCTGATATGAGTTTTCCTCGTTTAAATAATATTAGTTTTTGATTGTTACCTGCGTCTATTTTTTTGGTTTTTTTGGCTTGTTTTGTTGATAATGGTTTAGGTACTAGTTGGACTATTTATCCTCCTTTATCTACCTCTGGTCATCCTGGTTCTAGTGTAGATTTGGCTATTTTTAGTTTGCACCTTTCTGGTATTAGTTCAATTTTAGGTGGTATTAATTTTATGTGTACTATTAAGAATTTGCGTTCTAGTTCTGTCTCTCTTAATAATATAAGTTTGTTTATTTGGACTATTTTTGTTACTGTTTTTTTATTGGTTTTATCTTTACCTGTTTTAGCTGGTGCTATTACTATATTATTGATTGATCGTAATTTTAATGGTTCTTTTTTTGATCCTAGTTTCGGTGGTAATCCTTTAATTTATCAACATTTGTTTTGGTTTTTTGGTCATCCGGAAGTTTATATTTTAATTTTACCTGCTTTTGGTATTATTAGTCAGTGTACTTTATATTTGACTGGTAAAAAAGAAGTTTTTGGTTACTTAGGAATGGTTTACGCTATTTTAAGTATTGGGTTAATTGGTTGTGTAGTTTGGGCTCATCATATATATACTGTTGGAATGGATTTTGATTCTCGTGCTTATTTTACTGCTGCAACTATAGTAATTGCTGTTCCTACTGGTGTTAAGGTTTTTAGTTGGTTGGCTACTTTTTTTGGTACTGTTATGGTTTATCAACCCTTGTTGTTTTGAGTTATAGGTTTTATTTTTTTATTTACTATTGGTGGTTTGACTGGTGTTATACTATCTAATTCTAGAATTGATATTATTTTACATGATACTTATTATGTAGTATCTCATTTTCATTATGTTTTGAGTTTAGGTGCTGTTTTTGGTTTGTTTGCAGGTATTACTTTGTGATGGTCTTTTATTACTGGTTTTGTTTTGAATAAGATTTATATATATTCTGTTTTTTTTTTGTTTTTTATTGGTGTTAATATAACTTTTTTTCCTTTGCATTTTGCTGGTTTACATGGTTTTCCACGAAAATATATAGATTATCCAGATGTTTATTCTTTTTGGAATGTTTTATCTTCTTTTGGTTCTCTTATTAGAATTTTTTCTCTTTTTTTTTTTGTTTTTGTTTTGTTAGAGTCTTTTATTAGTTATCGTGTTTTGGTTGTTGATTATTTCAATGGAGTTAGTCCTGAAAATACTAATCTTGGTTATAATTTTTATCATAGTTTCCAAGATGGAGTTTATTTGAGTGTACCTCATAAATAGTTGTTTTTATTTTTTATTGGTATTTTTTTTCTTTTTTATAAGTTTCGACGTTTTATTTTTGTAATTATTTCTTTTGAGTTTTTGATAATAGGTGTTTTCTACCTATTTTCTTTTTTTTTTGGTTTTTTTTCTTTTTTTTATTTTTTATGTTTTAGTGTTTTTTGTAGACTTATGGGTGTTGTTTTAATGGTTTATTTTATCAAGTTTTACGGTTGTGATTATGTTTTTTTTTAAAATCACTTNNNNNNNNNNNNNNNNCGAGTGGTTAGCTTAAGTTTAAAGCGTTGGATTTTTAATCCAATGATTTATCCACTTAAAACTGTATTTATTTTGATTTGAAATCAAAATTTGGATTTTTCCGCAGTTTTTGTCTTTATTTTTGATTTTTTTTTGTTGTTTTTTGTTTTTTTTTGTTATTTTTGTTTTTTGTTTTTTTTTTGTTATTTGTTCCTTTTTTTAAGTTTTCTTTTTTTTTTTTTGATTTTGGCTTTATTGTTTTTAAGTTTAATTTTTATCTAAATAGTATTGTTTTTTCTTTTGTTTTAATTTTAATTTCTGTTAGTGTTTTTTTTTATAGTTTGTATTATTTAAATATGGAAATTAATTTTTTTTATTATTTTTTTGTTTTGTTGGTTTTTATTTGTAGTATATTTTTTTTGGTTTTTTGTGATAGTGTTTTTTTTGTTTTACTTGGTTGGGATTTGTTGGGTATTTCTAGTTTTTTTTTAGTTCTTTTTTATAATAATTGAGATAGTTGTAGAGGTTCTATGAATACTGTTTTAACTAATCGTATGGGTGATTTTTTTATTTTTATTTTTTTTTCTTTGTCTTTTTTTACTTTTTTTAATTTTTTTAGTTTTTCTTATTTTTGTTTTTATTCTTCTTTTTTTCTTATTTTGGCTGCTTTTACTAAGAGTGCTCAGTTTCCTTTTGGTGGTTGGTTACCTAAGGCTATAAGTGCTCCCACTCCTGTTAGTTCTTTGGTTCATAGTAGTACTCTTGTTACTGCTGGTATTATTCTTATAATTAAGTTTAATGTTTTGATTATAAGTTCTTTTTTGTTGAAGTTGGTTTTGGTTTCTGGTGTTTTTACTATGTTTTTTTCTAGTTTTTGTGCTTTGTATGAGAATGATTTGAAAAAGGTTGTTGCTTTAAGTACTTTGTCTCAAATGGGTCTTTCTATAGTTTCTTTTGGTTTTGGTCTTGATTTTCTTTGTTATGTTCATTTATTGAGTCATGCTATTTTTAAAAGTTGTCTTTTTATACAGGTTGGTTATTTGATTCATTGTTCTTTTGGTCAGCAGGATGGTCGTGGTTATTCTTTTGGTAATTTGCCTTATTTTGTTCAGCTTCAGATTTTGATTACTCTTTTTTGTTTGTGTGGTTTGTTTTTTTTAAGTGGTTCTGTTAGTAAGGATTATATTCTTACTTTTTTTTTTTCTAATTTTTTTATGTTTTTTTTTTCTKTTTTTTTTTTTGTTTCTGTTTTTTTTACTTTTCTATATAGTTATCGTATTTGAAGTAGTTTTTTTTTAACTTTTTTTAATTCTGTTTATTATAGTTGTAGTAGTTTTTTGTTTTTTTTTATTAGTTTTCCTTTGGTTATTTTTTCTTTGTTTTTTATTTGGTGGTTGAGTTTGAATTTTTTTAGTATTCCTGTTGTTTTTGTTTATTTGGATTTTTATTTTTTTTTTTTTTTTGTTTTATTGTTTTTAAGTTTTTATTTTATTGTTTTTAAGTTTTTGTCTTTTTCTATTTATTGTTTTTTGATGGATTATTTTCCTATTCTTTTTACTCGTTTTTTTTTTGATTTGAAATTTGTTGATTTGTTTTTAAATAAGCTTAATTTTTCTTTTTTTTCTTTTTTTTCTTATTCTAGTTTTATTTCTATGTTTTCTTATTTTAATAAGTTTAATTTTTTAGTAGTTTTTATTTTTTTGATTTTTATTGTTTTTTAGTTACCTAATTTATTTTTTTAGTTTTTTAAAGTTTTTTTTTTTGTTGTTKTTTTTTTTTTTTTATGATTTTTTCTTTTTGTTTTTTTCTTTTTGTTTTTGTTTTTTTTGTTTTAGTGTTTTTTGTTGGTCTGGTAATTTTTTTTTAGTTGATTCTTATTTTTATGTTGCTGTTTGTTTTATGTCTGTTTTTATTTTTTCTTTGGTTTTGGTTTCTGAGCGTCATCGTGTTATTGTTTTTTTTTCTAAGGTTCTTTTGATTATTTCTTTTTTTTTTTTCTTTTCTTATAGTATTTTTTATTTGTATGTTTTTTTTGAACTTTCTATAGTTCCTATTATTATTTTAATTCTTGGTTATGGTTATCAAATTGAGAAGGTTAATTCTTTTTTTTATCTTGTTTTTTATGCTGTTTTTTGTAGTGTACCTTTTCTTTTTGTTTATTTTAGTTTGGATTTTTTTTTTGTTGTTCCTTATTTTGATTGTTTTATTTCTTGGGAGATGGTTTTTATTATTAGCTTGGCTTTTATAATGAAGTTTCCTGTTTTTTTTTTACATCTTTGATTACCTAAGGCTCATGTAGAGGCTCCCACTTCTGCTAGTATTCTTTTAGCTGGTTTGTTGTTAAAGTTTGGTACTGTTGGGTTTGTTCGTATTATAAAGAGTCTTAGTTATTGTCATATTAATTATTGGTTCTTTTTTTCTATTTTAGGTATGTTTGTTTCTTGTTTTGTTTGTGTTTTTCAGAGTGATTTTAAGTCTCTGGCTGCTTATTCTTCTGTTGTTCATATGAATTTTTTATTGTTTTTTCTTTTGTTTTTTGGTTTATATTCTAAAACTGGTAGTTTTTTAATGATAGTAGCTCATGGTTATACTTCTTCTGTTATATTTTATTTTATTGGTGAGTTTTATCGTTCTTTAGGTAGTCGTATGATTTATTTTTTAAATAGTTTTATGTCTTCTAGTTTTATTTTTTCTTTTTTGATTTCTTTGGTTTTTTTATCTAATTGTGGGATACCTCCCTCTATTTCTTTTTTTTCTGAGTTTTTTTCTTTTTCTGGTTTTTTTTCTTTGTTTTATAATGTTTTTTTTTTGGTTTTTTTTTATTTTTTTGTTTCTTTTTATTATTGTGTTTATATTATTGTTATTTCTTTTTTAGGTAAGAAATTTTTTTTTTTTAAGAGTTGGTTTTTTTTTTGATCTCTTCCTTTGATTTTTTTTTGTTTTAATGTTTTTGGTTTTTTTTTATTTTTTTAATAGATTTAAGTTAAGTTAAACTATTAGTCTTCAAAACTAAAAATTTTATCTATAAGGTATTTAGTAGAAGTTTTCTATATCCAATTGCGGTTTGGGAGTTTTTTTACCTTAACAAATTTTAGGCGAGTCTTCTAAACTTGTTTTGGGTTTTCCCGTTTGTTTTTTAGATTTTTTCATAATTTTCATGTTTTAAGTTTTTCTACTTATCCTTTTTTTATGTTTATTTCCTTAAGTTCTCTTTTTTCTTCCTTTGTTGTTTTTTTTAAGTTTGGTATTGTTTCTTTTTTATTTTTTTCTTTTTTTTCTTTTTTGGTTCTTATTTTTTGTTGGTTTAAGGATATTTGTATGGAGGGTTTGTGTGGTTTTCATAATTTTTATGTTATGGATGGTTTCAAGTTTGGTTTTGTTTTATTTATTTTTAGTGAGTTTATGTTTTTTTTTAGTGTTTTTTGGTTTTATTTTGATTCTGCTTTAGTACCTGCTCATGAGATTGGTTGTGGTTGGGGGTTTTTTGGTTTGGATAAAATTAATCCTTTTGGAGTTCCTTTGTTAAATACTATTATTTTACTTAGAAGTGGTGTTACTGTTACTTGGTCTCATTATTGTCTTTTGAATAATTTTTATTGTTTAGATGGTTTGATTTTAACAATTGTTCTTTCTTTTGTTTTTATTTTGGTTCAGTTTTTTGAATATAAGAGTTCTAGTTTTTCTATTTCTGATGGTGTCTATGGGAGTATTTTTTATTTTTCTACTGGTTTTCATGGTTTTCATGTTATTTTAGGTGCTGTTTTTCTTACTTATAATCTTTTTCGTTTTTTGTTATATCATTTTAATTATTCTCACCATCTTGGTTATGAGTTTTCTATTTTATATTGGCATTTTGTAGATGTTGTTTGGTTATTTTTATTTGTTTTTGTTTATTGATGGGGTTATTAGGTTTTATTTTTACTTTTTGGATTTTTTTAATTTTTTTGATTTTTTTATTTTTGTTTTTGTTTTACAGTTTATTTTTTGTCAGAAGGATAGTTTAATTAATGTTTTTTTTAATAAGTTTTTTTCTTTTTTAGTTGGTGTTTTTTCTTATAATTCTTCTTGTTTCATTAGTTATATTTTTTCTTCTTTTATTTTTGTTTTTTTGTTGACTTGTTGTTTTGGTGGTTATTTTAGTTATTCTTTTTGTCCTTTAGGTATTATTGAATTTACTTTTTTTTTTTCTTTTGTTTCTTGATTTTCTACTTTTTTGTTTTTGATTTCTAGTCAAAAATTTTCTGTTTATATAAAAAAGTCTGGTGATGGGTTTTTTAAGACTTTTTTTTTGTTGTTTGTTGAGATTATTAGTGAATTTAGTCGTCCTATTGCTTTGAGTGTTCGTTTGTTTGCTAATATTATGGTTGGTCATGTTATTAGTGCTTGTTTTTATGTTTTTTTTGAGTGTGTTTTTGGGTTTGCTTTTTTAATTGTTTTTGCTATTGTTTTTGAGTGTTTTGTTTTTATTTTGCAGAGTTATATTTTTTCTCGTTTAATTTATTTATATATTAATGAGTAGCTTTTTAGTTTATTTAAAATGTTTACTTGTGGTGTAAGAGAATTTTAGGCTTTGTAAGTTAGTTTAAGTAGAATTTTTGTTTTTGGTGCAAATGGTTATCTTACATTGAGGATTATTTTAATTTAGAATATTTAGCTGTTAACTAAAAGGTTTATCTTCATAAGAGTTTAGTTTATATTTAAAATATTAAATTGTAAATTTAAAGTTTTTTACTCTTGCAGTAATTAGTTTAATTAAAATATAGCATTTGGATTGCTAAGTTTTTTTACTGATTTTTTTTTTATTTTTTTGTAATTTTTGTTTTTTTTTTGAATTGTTTTATTTGTAATGTTGTTTTTTGATGGAGTATTTTTTTTTTAATGACTTTGGTGTTTGTTTTTTTGAATTTTAATAATTCTTATTCTTCTATTAATTATTTTATTTTTCAAGAGTTTCTTGGTTTACTTTTTGTTTTTTTTTCTTTTGGTATTTTTCAGTTTTTTATTATTTTGTTAAAGGTAGGTGTTTCTCCTTTTCATTTTTGGTGTTTGAATATTTTTAATGGTCTTAGTGGTTTTAGTACTTTTTGATTTCTTACTTTTCAAAAGTTGCCTTATTTTCCTGTTTTTTCTTTTATTTTTGATTATAGTTTTTTTTTTTTTCTTGTTTTTGGAATTGTTTTTTGTTATTTTAATCTTTTTTTTTGTAAGTCTTTTAAGAGTATGGTTTTTATTTCTTCTGTTGAATCTTTTAATTGGTTGCTGATTTCTTTGTTTTCTTCTCTTTTTTCTGGTTTTTTTTTGTTTTTATATTATGTTTTTGTTATGTTTTTTTTGTTGGATTATAGTTCTTCTAAGGGTTATGATTTTTATAATTGGGAATTGGTTTTTTTGTTTATGAATTTTCCTATGACTATTACTTTTTTTATTAAAGTTTTTTCTATTATTTTTTTTTTTAATATTAGTTCTTTTTATTTGTTATTTGTTTTATTTTTAATGGTTTTTTCTGTTTTTGGTTTTGGGTTTTGGTTCTTTAATGTTGGTTTAAAGTTTAGGTATTATGGTTTTTATAATTTTAGTTTTTTTTACTTTGTTTTTTTTCCTTTAATATTTTTTTGTTTTATTTTAAAGAGTTTTAGTTTATTTAGAATTTATCACTTACAATGATGGGGTTTAAACTCTTACCAATTTAGTAAAATTTTATTATATTGCTTTGATATGGCAAAGTTCTTTTTGATTTGGTATTTTTTGTTTTATTTTTAGTTGCTCTTTTTTCGTTTTTTTTTGGTTTTTTTTTTTATTTGTTTGTTTATTTTGTTTCTTTTTTTGATTTTTATTTTTGTAAGTCTTCTTCTTTTGAAAGAGGGTTTATGAGTGTTGGTTTAATTCAGAATTCTTTTAGTATTCATTTTTTTGTTATTATGATTATGTTTGTTGTTTTTGATTTGGAGATTGTTATTTTTATTGGTATTCTTATTTCGGATTTAAATTCTTTTATTTCTTTTTATTTTTTATTTTTTTTTTTGTTTCTTTTTTTTTATATGGAGTGATATTATGGTAAGCTTGTTTGAAATTTTTAATAGTAAAAAACTTTATTATAAATTAGTATATTTCATTGTCGTTGAAAAGGTTTGAAGTTTTANNTTATTATTATATTTTTTTTTTTTCTTGTTTTTAGTATCNNNNNNNNNNNNNNNTTTTGATATATTATATATTATATATTATAAAAATAATATAAATATAATATATTTATTAATTATATTTATATATAAATAATTATATTTATATATATAAATAATTATATTTATATTATTTTTATTATGTATGTATGTATATTTATGTTGATATTAATTAGTTAATATCATATCCTTTTTTTAAGATAATTGTTTGATRTATATTTTATTAATTAGGTAGACTTGTTTAATTTAAGCTGGTAAACTTTGAACTTTCTTNNNNNNNNAAAGTTTCAGGAAAACAAGTCTACCTAATTAATGATTTTATTTTAATTTAAATTATATGTATATAAGTTCAATTAAAATAAAATTTTGNNNNNNNNNNNNNNNNNNNNNNNNNNNNNNNNNNNNNNNNNNNNNNN
>Bangladesh_Dog - f6
GTCGTTTATTTTTCGATTTTTTTATTTATAATTTTGTTGGTTTTTTTTGTTGTTTTTTTTGTTATACAGAGTATTGCTTTTATTACTTTATATGAGCGTCATTTGTTGGGTCTTAGTCAATCTCGACTTGGTCCTACGAAGGTAGGTTTTTTTGGTGTTTTGCAGGCTATTGTAGATGGAGTTAAGCTTCTAAGTAAAGAACAATTTTTACCTTATAATTCTTCTTATTTTTTTTTTTTATTTATTCCTTCTGTTTCTTTTTGTTTGATATATTTGGAGTGGTTTGTTCTTCCTTTTTTTTTTGATTTTTTTACTTTTAATTATTCTGTTTTGTTTTTTCTTTGTTTGGTTGGTTTTTCTGTTTATACTATTTTAATTTCTGGAATTGTTTCTAAATCTAAGTATTCTATAATTGGTTCTATTCGTGCTAGTAGTCAGAGTATTTCTTATGAGATTTCTTTTACTTTTTTTGTTTTTTGTGTTGTTCTTCATGTTGGTGTTTTTAGTTTTTTTAGTTTTTTTAGTTTTAGTATAGTTGTTCTTTTTTTTCCTTTTCTTATTATGATTATTGGTGAGCTTAATCGTGCTCCTTTTGATTTTTCTGAGGGTGAGAGTGAACTTGTTAGTGGTTATAATATTGAATATTCTAGTGTTGCTTTTGTTCTTTTGTTTTTGAGTGAGTATGGTGTGTTGATTTTTTTTTGTGTTCTTTTTTCTTTTTTGTTTTTTGGTGGTTCTGTTTTTATGTCTTTTGTTATTTTTTCTTTTTTGATTTTTATTCGTAGTTCTTTTCCTCGTTATCGTTATGATATGATGATAGGTTTTTTTTGATTTATTATGTTGCCTATTTCTATGATTTTGTTTTTATTTTTTTGTTTGTTATTTTTTTAGGGATTTAGTTTATATTAAAATGTTTGTTTTGCGTACAAAAGAATTTTTTCTCTGAATTTTTTTTCTTAGTTTATAGATTTGATTATGGTCATTGTAATGATAAAATGGTGTTATATAATTTTTAATCACTTGAGTGGACAATGTTTTTCTATCCCGGCAATGTATTGCTTGTATAAACTCAGTACCAGAATAATCGGATAGACTGAGTAAGCTTATACCCTAAATGTGTTTTGGCCATGGTTTTTTTTTTGATTTTTTTACAACTGTTTAGTGCAATGTGCAGTTTTTTTTTGTTGTTTTATCTTGGTCAATAAGATTAGACAAATGACCTGGATTAGTACCCAGTTAATCTAAATTTAAAAGTTGCAGGAGTAAAGTAATATTTAAACTGTAATAATATTGGCGGATTTTTTAATTATCTTTGGAGGTTGAGCTGTAATTGAGAACCCTCATTATCAGCTTTGATTTTTGTCGCATGTATGATCGTTTATGTCCTTCTTAAAGAGGTGCATTAAAGATTATTTGGTGTTTAATCAATGATATCTATTAAAACAGATAAATACCTGGTATATATCAAAGTTTTCGTTTGACCTACAATATCTTATGTTTCGGATAAGGAGGAGAGATTCTTCTTTGAAGTTGTAAAAGACAGTAAATGCTTTTTAATGTAGCATTGAAGTATTTAGAGAAATCGTACAAATCATCCATCAATTGCCCACAGGGGAGTAAGTTGTAGTAAAGTAGGTGTAGGGGAATCTGTACCTAGTTTAAGTTGGTTATATTTTAATAATTTGGTTTTTTTCCAAGTGTTTTTTCCTTCTTTAATAAGTTAGTATATTTTAGTACATTGGGTTCATATCCTAAAGGAGAATTTTCACTTATTTTTTATTGTTTTTTTTATTTAATTTTTTCTTTTTTAAGGGGGTACTTTTAAGGTTTTTGGGAGTTATTAGTATAATAAGTATTTTTAATTGCAAATTAAAAGGTTAATAGCTTTTTTTATTCTTTTAAGTTTTTAAATGTTCCTGTTAGTTTTTCTTTATCTGTTTTTTGGAATTTTGGTAGTATTTTGGGTATGGTTCTTTTTTTTCAGATTTTTAGTGGTTTATTTTTATCTTTTTATTATGTTGCTGATGGTTTTAATTCTTTTTCTAGTGTTCAGTATATCATAAGTGATGTTAATTTTGGTTGGGTTTTTCGTATTTTACATTTTAACGGTGCTAGTTTATTTTTTTTTTTTTTGTATTTGCATTTTTTTAAGGGTCTTTTTTTTTGTAGTTATCGTTTGTCTGGTACTTGGATTATTGGTTTAACTATTTTTTTTTTTGTTATAATGGAGGCTTTTATAGGTTATGTTTTAGTTTGGGCTCAGATGAGTTTTTGAGCTTCTGTTGTTATTACTAGTCTTTTAAGTGTTATTCCTTACTTTGGTTTTTCTATTGTTTATTGGATTTGGAGTGGTTTTTCTGTTGTTAATTCTACTCTTAAGTTTTTTTTTGTTATTCATTTTTTAATGCCTTGATTGGTTTTTCTTTTAGTTTTTGTTCATTTGTTTTTTTTACATTCTACTGGTAGGACTTCTGTTTTATATTGTCATGGTGATTATGATAAAATTAGTTTTTTCCCTTATTATTTTTATAAAGATTCTTATAATCTGGTTGTTTTTTTTCTTTTTTTTATTTTTTCTTTTTTTTTTCCTTTTTTACTTGGTGATCCTGAAATGTTTGTTGAGTCTGATCCAATGGTTAGACCTGTACATATTGTTCCTGAGTGATATTTCTTATTTGCTTATGCTATTTTGCGTGCTATTCCTAATAAAGTTTTAGGTGTTTTTTTTCTTGTTTTTAGTATTTTTATTTTTTATTTTTATGTTTTTTTTAATAATTATTATAGTGTTCTTGATAATTTGAATTTTTTTTTAGTTGTTTTTTTTATTTTGGTTTCTGTTTTTTTAAGTTGATTAGGTCAGTGTCATGTTGAATATCCTTTTATTGGTTTGAGAGTTGTTTTTTCTTTTTTTTATTTTTTTTTTGCTTTTTTAATTGTTTTCTCTCGATTTTTGACTAAATTTATTTTTTCTTAGTAAACTTAGTATAATTTATTATATTGGATTTAGGATCCTGGGATTTTTGTTTACTTTTAATTATTTCCAAGGTTACATGATAGGTTTTTCTAATAATTATCTTTGTAGATACATGGATTGGTTTCATAATTTTAATTGTAGTTTATTATTTGGTGTTTTATTTTTTGTTTTTATAGTTATTGTTAATCTTTTTGTTAATTCTTATTATTTTAAGAGTCATAATATTGAATATCAATTTGGTGAGTTTTTATGTAGTTTGTTGCCTTTATTTATTTTGGTTTTTCAAATGTTTCCTTCTTTATCTTTGTTGTATTTTAGTGGTTTGTCTTATTTAGATAGTAGTTTAACTGTTAAAGTTGTTGGTCATCAATGGTATTGAAGTTATGATTATAGGGATATCGGTATTGAATTTGATTCTTATATGAAGTCTATTGATTCTTTATTGATTGGTGAGCCTCGTTTATTAGAAGTTGATAATCGTTGTGTCGTTCCTTGTGATACTAATATTCGATTTTGTATTACATCGGCTGATGTTATTCATTCTTGATCTCTTCCTTCTTTTTGTATTAAACTTGATGCTATGAGTGGTATTTTAAGTACTGTTACTTGTAGTTTTCCTATGGTTGGTGTTTTTTATGGTCAGTGTTCTGAGATTTGTGGTGCTAATCATAGTTTTATACCTATTTGTTTGGAGGTTTCTTTGTTGGAAAATTTTAAAGATTGATGTTATTTAATGTCTAGTTAATTTTGAGGTATTAGTATATTTTAGTATTATTCTTTTTCGAGGAGTCGGATTTATACCTTTATTGAATTAGCATAATTTAATGTATTTGTTTTAAGCGCAAAAGATTTTATTCAATTTTACTCTTTTAGTTTATAAAAAATATGACTTTGAAGCAGTTAAGAATCATAGAGTATATTTTTTTTTTATATATATATTAGTATTGCATACTATGTTAGGATATTTTCAAAGATTTTGATAAATAGAAGCAAAGTGTTTAAGGTGTAGTTTTTTTTTTTGTTACAAAAATAATTTTACTACTCTTAGTGTTGATACATCGAACTTTGTGATATCTGTTTTTAATTTTTATATTAGAAAATTATATATTGTTTTTTTTTTTTGTAGTTTTAATAATTTGAAGTTTTTTTGTTTTAAGTTTTATAACTTTACTACTTTTCTTTTCTTTTTTTTTTTTTAATTATAATTCTTTATAGTTTTTATTATCTAACAATTAGTAAATTAATAAATTATGTTTTTTTTTTTAATATAAATGAATTACTAATTATCTGGTCAAATGTTTATTAAAGACTTAGGATTTATATTAAATCTGTCTTCTGCCCTATGGTTTTTTTAAATGGCAGTCTTAGCGTGAGGACATTAAAGTAGCAAAATAATTTGTGCTTTTATTGGGTTCGAGTATGAATGAAGTTTTGGCTGGTGATATTTTTTTTTTTTTTTGAATTTAATATACATCTAAAAAGAGATGTTTATAATAAAACAAAGATAAGTCTTCGGAAATTTTATTTCTATTAAAAGTTTTTTTTTTTAGTAATTTATCTAGGGAAGATTATTATATAATTTTTTTTTACTATTTTTAATTTAAAAAATTACTCCGGAGTTAACAGAAAAACATGCCTTATGTAGTTCTTATATTTTGGTAAGTTTTACATCGATGTTGTATCTTTATTAGCTGAAGAGGAGAAATTTCAGTTTTTTAGACTGTTCTTCTTTTAATAAATAAAACGTGATATTAGTTTAATTCATCGTGAGATAGAATTGTTTATCTTGTTTATTATTTTTTTTTATCGGGATTAGTACGAAAGGAATTTCACTATAATTTTAAATTTTTTAATCTTTTTTTTAATTTTTTTTGTTTATTTTTTTCTTGTCTTAGTTTTCTTGTTTTTGATCCTTTAAAGAGTGCTTTTTTTTTAGTTCTTTCTTTAATTTTTTTGGTTTTTTTTATTTCTTTTGGTTTTTATGTTTGGTTTTCTTATTTTATTTGTTTGATTTTTTTGAGTGGTATTTTTGTTATTATTGTTTATTTTTCTAGTTTTTCTAAATATATTTATGTCAATATTAATTTTTTTCTTGTCCTTTTTGTTTTCTTGTTTTTTTTTTTTTATTCTTTTTTTTTCTTTTTAGATCCTAGTTATCATAATTCTTTAAATTTTCTTTATTATGATTTGTTTTTTTCTTTTATTTTTTGGGTTGTTTTTTGTTTGTTTTTTTTTATAAATTTTGTTAGCTTTTTTCTTTGTTTTTCTGGTGCTCTTCGACTGTATTAATTTTGGTTTATTAGTATAATAAGTATATTTGATTTCCAATCAAATGGTCATTAAACTATGCTATTTTAGTTTATGTAAAATGTCTAATTTGTAATTAGAAGAATTTTTAGCAACTTTCTAGTTTTTGTTTTTTATAGTACTAATCACAAAGATATTGGTAGTATTTATTTAATTTTTGGTTTATGAGCTGGTATAGTTGGTTCTGCTCTTTCTATAATTATTCGTATCGAGTTAAGTAAGCCTGGTATGTTTATTGGAGATGGTCAATTATATAATTCTATTTTAACTGCTCATGCTATTTTGATAATTTTTTTTATGGTTATACCTAGGATGATTGGTGGTTTTGGTAATTGAATGGTTCCTTTAATATTAGGTGCACCTGATATGAGTTTTCCTCGATTAAATAATATTAGTTTTTGATTATTACCTGCTTCTATTTTTTTGGTTTTTTTGGCTTGTTTTGTTGATAATGGTTTAGGTACTAGTTGAACTATTTATCCCCCTTTATCTACTTCAGGACATCCTGGTTCTAGTGTTGATTTGGCTATTTTTAGTTTACATCTTTCTGGTGTTAGTTCTATTTTGGGTGGTATTAATTTTATGTGTACTGTTAAAAATTTACGTTCTAGTTCTGTTTCTCTCAATAATATGAGTTTATTTATTTGAACTATTTTTGTTACTGTTTTTTTATTGGTTTTGTCTTTACCTGTTTTAGCTGGTGCTATTACTATGTTGTTAATTGATCGTAATTTTAATGGTTCTTTTTTTGATCCTAGTTTTGGTGGTAATCCTTTGATTTATCAGCATTTGTTTTGGTTTTTTGGTCATCCAGAAGTTTATATTTTAATTTTACCTGCTTTCGGTATTATTAGTCAATGTACTTTGTATTTGACTGGTAAAAAAGAAGTTTTTGGTTATATGGGTATGGTTTATGCTATTTTGAGTATTGGTTTAATTGGTTGTGTAGTTTGAGCTCATCACATGTATACTGTTGGTATAGATTTTGATTCTCGTGCTTATTTTACTGCTGCTACTATAGTGATTGCTGTTCCTACTGGTGTAAAAGTTTTTAGATGGTTAGCTACTTTTTTTGGTACTGTTATAGTTTATCAACCTTTATTATTTTGAGTTATAGGTTTTATTTTTTTATTTACTATTGGTGGTTTAACTGGTGTTATATTATCTAATTCTAGAATTGACATTATTTTACATGATACTTATTATGTAGTGTCTCATTTTCATTACGTTTTAAGTCTTGGTGCTGTTTTTGGTTTGTTTGCAGGTGTTACTTTGTGATGATCTTTTATTACTGGTTTTGTTTTGAATAAAATTTATATGTATTCTGTTTTTTTTTTATTTTTTATTGGAGTTAATATGACTTTTTTTCCTTTACATTTTGCTGGTTTACATGGTTTCCCACGAAAATATGTAGACTATCCAGATGTTTATTCTTTCTGAAATGTTTTATCTTCTTTTGGTTCTCTTATTAGTATTTTTTCTCTTTTTTTTTTTGTTTTTGTTTTATTAGAATCTTTCATTAGTTATCGTGTTTTAGTTGTTGATTACTTTAATGGTGTTAGACCTGAAAATGCTAATTTAGGTTATAATTTTTACCATAGTTTCCAAGATGGGGTTTATTTGAGAGTGCCTCATAATTAATTGTTTTTATTTTTTATTGGTATTTTTTTCCTTTTTTATAAATTTCGACGTTTTATTTTTGTTATTATTTCTTTTGAATTTTTAATAATGGGAGTTTTTTATTTGTTTTCTTTTTTTTTTGGTTTTTTTTCTTTTTTTTACTTTTTATGTTTTAGTGTTTTTTGTAGTCTTATAGGTGTTGTTTTAATAGTTTATTTTATTAAGTTCTATGGTTGTGATTATGTTTTTTTTTAAAATCACTTNNTATCAAACCCCAATTGAGTGGTTAGCTTAAGTTTAAAGCACCGGATTTTTAATCCGGGGATTAATCTGCTTAAAACTGTTTTTGTTTTGATTTGAAATCAAAATTTGGATTTTTCCGCAGTTTTTGTCTTTATTTTTGATTTTTTTTTGTTGTTTTTTGTTTTTGTTTTTTGTTTTTGTTTTTTGTTTTGTTTTTGTTTTTTGTTCCTTTTTTTAAGTTTTCTTTCTTTTTTTTTGATTTTGGTTTTATTGTTTTTAAATTTAATTTTTATTTAAATAGTATTATTTTTTCTTTTGTTTTGATTTTGATTTCTGTTAGTGTTTTTTTTTATAGTCTTTATTATCTTAATATGGAAATTAATTTTTTTTATTATTTTTTTGTTTTGCTTGTTTTTATTTGTAGTATATTTTTTTTGGTTTTTTGTGATAGTGTTTTTTTTGTTTTGCTTGGTTGAGATTTGTTAGGTATTTCTAGTTTTTTTTTAGTTCTTTTTTATAATAATTGAGATAGTTGTAGTGGTTCTATGAATACTGTTTTAACCAATCGTATGGGTGATTTTTTTATTTTTGTTTTTTTTTCTTTGTCTTTTTTTACTTTTTTTAATTTTTTTAGTTTTTCCTATTTTTGTTTTTATTCTTCTTTTTTTCTTATTTTGGCTGCTTTTACTAAGAGTGCTCAGTTTCCTTTTGGTGGTTGATTACCTAAGGCAATGAGTGCTCCTACTCCTGTTAGTTCTTTAGTACATAGTAGTACTCTTGTCACTGCTGGTATTGTTTTGATGATTAAATTTAATGTTATTATTATGAGTTCTTTTCTTTTAAAGTTGGTTCTTATTTCTGGTGTTTTTACTATGTTTTTTTCTAGTTTTTGTGCTTTGTATGAGAATGATTTAAAGAAGGTTGTTGCTCTTAGTACTTTGTCTCAAATGGGTCTTTCAATGGTTTCTTTTGGTTTTGGTTTAAGTTTTCTTTGTTATGTTCATTTATTAAGTCATGCTATTTTTAAGAGTTGTCTTTTCATACAGATTGGTTATTTGATTCATTGTTCTTTTGGTCAACAGGATGGTCGTGGTTATTCTTTTGGTAATTTGCCTTATTTTGTTCAGCTTCAGATTTTAATTACTCTTTTTTGTTTGTGTGGTTTGTTTTTTTTAAGTGGTTCTGTTAGTAAAGATTATATTCTTGTTTTTTTTTTTTCTAGTTATTTTATGTTGTTTTTTTCTTTTTTTTTTTTTATTTCTGTTTTTATTACTTTTTTATATAGTTATCGCATTTGAAGTAGTCTTTTTTTAACTTTTTTTAATTCTTTATATTATAGTTGTAGTAGTTTTTTATTTTTTTTTATTAGTATTCCTTTGGTTTTTTTTTCTTTGTTTTTTATTTGGTGATTGAATCTTAATTTTTTTAGAATTCCTGTTGTTTTTGTTTATATTGATTTTTATTTTTTTTTTTTTTTTATTTTATTGTTTTTTTTTTTTTATTTTATTGTTTTCAAGTTTTTGTCTTTTTCTGTTTATTGTTTTTTGATGGATTATTTTCCTATTTTATTTACTCGTTTTTTTCATGATTTTAAGTTTTTTGATTTGTTTTTGAATAAGTTAAATCTTACTTTTTTTTCCTTTTTTTCTTTTTCTAGTTTTATTTCTATATTTTCTTATTTTAATAAGTTTAATTTTTTAGTTGTTTTCATTTTTCTTATTTTTGTTGTTTTTTAGATATCTAATTTATTTTTTTAGTTTTTTAAAGTTTTTTTTTTTATTGATTTTTTTTTTTTTTTATGATTTTTTTTTTTTGTTTTTTTCTTTTGCTTTTTGTTTTTTTTGTTTTAGTTTTTTTTGTTGGTCTGGTAATTTTTTTTTAATTGATTCTTATTTTTATGTTGCTGTTTGTTTTATGTCTGTTTTTATTTTTTCTTTGGTTTTGGTTTCTGAACGTCATCGTGTTATTGTTTTTTTTTCTAAGGTTCTTTTGGTTATTTCTTTTTTTTTTTTTTTTTCTTATAGTGTTTTTTATCTATATGTTTTTTTTGAACTTTCTATGGTTCCTATTATTATTTTAATTCTTGGTTATGGTTATCAGATTGAGAAGGTTAATTCTTTTTTTTATCTTGTGTTTTATGCTACTTTTTGTAGTGTTCCTTTTCTTTTTGTTTATTTTAGTTTGGATTTTTTTTTTGTTGTTCCTTATTTTGATTGTTTTATTTCTTGGGAGATGGTTTTTATTATTAGTTTGGCTTTTATAATGAAATTTCCTGTTTTTTTTTTACATCTTTGGTTGCCTAAAGCTCATGTTGAAGCTCCCACTTCTGCTAGTATTTTATTAGCTGGTTTATTGTTGAAGTTTGGTACTGTTGGGTTTGTTCGTATTATAAAGAGTCTTAGTTATTGTCATATTAATTATTGATTTTTTTTTTCGGTTTTAGGTATGTTTATTTCTTGTTTTGTTTGTGTTTTTCAGAGTGATTTTAAGTCTTTAGCTGCTTATTCTTCTGTTGTTCATATGAATTTTTTGTTGTTTTTTCTTTTGTTTTTTGGTTTATATTCCAAAACTGGTAGTTTTTTAATAATGGTTTCTCACGGATATACTTCTTCTGTTATGTTTTATTTCATTGGTGAGTTTTATCGTTCTTTAGGTAGTCGAATGATTTATTTTTTGAACAGTTTTATGTCTTCTAGTTTTATTTTTTCTTTTTTAATTTCTTTGGTTTTTTTATCTAATTGTGGTATACCTCCTTCTATTTCTTTTTTTTCTGAGTTTTTTTCTTTTTCTGGTTTTTTTTCTTTGTTTTATAATGTTTTTTTTTTGGTTTTTTTTTATTTTTTTGTTTCTTTTTATTATTGTGTTTATATTATTGTTATTTCTTTTTTAGGTAAGAAGTTTTTTTTTTTTAAGAGTTGATTTTTTTTTTGGTCTCTTCCTTTAATTTTTTTTTGTTTTAATGTGTTTGGTTTTTTTTTATTTTTTTAATAGATTTAAGTTAAGTTAAACTATTAGTCTTCAAAACTAAAAATTTTATCTATAAGGTATTTAGTAGGAATTTTCTATATCCAATTGCGGTTTGGAAGTTTTTTTACCTTAACAAATTTTAGGCGAGTCTTCTAAACTTGTTTTGGGGTTTCCCGTTTGTTTTTTAAGTTTTTTCATAATTTCCATGTTTTGAGTTTTTCTTCTTATCCTTTTTTTATGTTTATTTCTTTAAGTTCTCTTTTTTCTTCTTTTGTTGTTTTTTTCAAGTTTGGTATTTTTTTTTTTCTTTTTTTTTCTTTTTTTTCTTTTTTATTTCTTATTTTTTGTTGGTTTAAGGATATTTGTATAGAGGGTCTTTGCGGTTATCATAATTTTTATGTTATAGATGGTTTTAAGTTTGGTTTTGTTTTGTTTATTTTTAGTGAATTTATATTTTTTTTTAGTGTTTTTTGGTTTTATTTTGATTCTGCTTTAGTTCCTGCTCACGAAATTGGTTGTGGTTGGGGATTTTTTGGTTTGGATAAGATTAATCCTTTTGGAGTTCCTCTTTTAAATACTGTTATTCTTCTTAGAAGTGGTGTTACTGTTACTTGGTCTCATTATTGTCTTTTGAATAATTTTTATTGTTTAGATGGTTTGATTTTAACTATTCTTCTTTCTTTTATTTTTATTTTGGTTCAGTTTTTTGAGTATAAGAGTTCTAGTTTTTCTATCTCTGATGGTGTTTATGGTAGTATTTTTTATTTTTCTACTGGTTTTCATGGTTTTCATGTTATTCTAGGTGCTGTTTTCCTCACTTATAATCTTTTTCGTTTTTTATTATATCATTTTAATTATTCTCATCATTTGGGTTATGAGTTTTCTATTTTGTATTGGCATTTTGTAGATGTTGTTTGGTTATTTTTATTTGTTTTTGTTTATTGGTGAGGTTATTAGGTTTTATTTTTACTTTTTGGATTTTTTTAATTTTTTTGATTTTTTTCTTTTTGTTTTTGTTTTGCAGTTTATTTTTTGTCAAAAAGATAGATTAATTAATGTTTTTTTTAATAAGTTTTTTTCTTTTTTAGTTGGTGTTTTTTCTTATAATTCTTCTTGTTTTATTAGATATATTTTTTCTTCTTTTATTTTTGTTTTTTTGTTGACTTGTTGTTTTGGAGGTTATTTTAGTTATTCTTTTTGTCCTTTGGGTATTATTGAGTTTACTTTTTTTTTTTCTTTTGTTTCTTGATTTTCTACTTTTTTGTTTTTGATTTCTAGTCAGAAATTTTCTGTTTATATGAAGAAGTCTGGTGATGGTTTTTTTAAGACTTTTTTTTTGTTATTTGTTGAGATTATTAGTGAGTTTAGTCGTCCTATTGCTTTAAGTGTTCGTTTGTTTGCTAATATTATAGTTGGTCATGTTATTAGTGCTTGTTTTTATGTTTTTTTTGAGTGTGTTTTTGGTTTTTCTTTTTTAATTGTTTTTGCTATTGTTTTTGAGTGTTTTGTTTTTATTTTGCAGAGTTATATTTTTTCTCGTTTAATTTACTTATATATTAACGAGTAGCTTTTTAGTTTATTTAAAATTTTTACTTGTGGTGTAAAAGAAATTTGAGCTTTGTAAGTTAGTTTAAGTAGAATTTTTGTTTTTGGTACAAATGGTTATCTTACATTGAGGATTATTTTAATTTAGAATATTTAGCTGTTAACTAAAAGGTTTATCTTCATAAGAGTTTAGTTTATATTTAAAATATTAAATTGTAAATTTAAAGTTTTTTGCTCTTGCAGTAATTAGTTTAATTAAAATATAACATTTGGATTGTTAAGTTTTTTTACTGATTTTTCTTTTATTTTTTTGTTATTATTGTTTTTTTTTTAAATTGTTTTATTTGTAATATTGTTTTTTGATGGAGTATTTTTTTTTTAATGACTCTTGTTTTTGTTTTTTTAAATTTTAATAATTCTTATTCTTCTATTAACTATTTTATTTTTCAGGAGTTTCTTGGTTTGCTTTTTGTTTTTTTTTCTTTTGGTATTCTTCAATTTTTTATTATTTTATTAAAAGTTGGTGTTTCTCCTTTTCATTTTTGGTGTTTAAATATTTTTAATGGTCTTAGAGGTTTTAATACTTTTTGATTTCTTACTTTTCAGAAGTTACCTTACTTTCCTGTTTTTTCTTTTATTTTTGATTATAGTTTTTTTTTTTTTCTTGTTTTTGGTATTATTTTTTGTTATTTTAATCTTTTTTTTTGTAAGTCTTTTAAGAGCATAGTTTTTATTTCTTCTGTTGAGTCTTTTAATTGGTTGTTAATTTCTCTTTTCTCTTCTTTGTTTTCTGGTTTTTTTTTGTTTCTTTACTATGTTTTTGTTATGTTTTTTTTGTTGGATTATAGTTCTACTAAAGGTTATGATTTTTATAATTGGGAATTGGTTTTTCTTTTTATAAATTTTCCTATGACTATTACTTTTTTTGTTAAAATTTTTTCTATTATTTTTTTTTTTAATATTAGTTCTTTTTATCTGTTGTTTGTTTTATTTTTAATGGTCTTTTCTGTTTTTGGTTTTGGTTTTTGGTTTTTTAATGTTGGTTTGAAATTTAGTTATTATGGTTTTTATAATTTTAGTTTTTTTTATTTTTTTTTTTTTCCTTTGATGTTTTTTTGTCTTTTTTAAAAGAGTTTTAGTTTATATAGAATTTATCACTTACAATGATGGGGTTTAAACTCTTACCAATTTAGTAAAATTTTATTATATTGCTTTGATATGGCAAAGTTCTTTTTGATTTGGTATTTTTTGTTTTGTTTTTAGTGGCTCTTTTTTCTTTTTTATTTGCTTTTTTTTTTTATTTATTTGTTTGTTTTGCTTCTTTTTTTGATTTTTATTTTTGTAAGTCTTCTTCTTTTGAGAGTGGTTTTATGAGTGTTGGTTTAATTCAGAATTCTTTTAGAATTCACTTTTTTGTTATTATAATCATGTTTGTTGTTTTTGATTTGGAGATTGTTATTTTTATTGGTATTCTTATTTCTGATTTAAATTCTTTTGTTTGTTTTTTTTTTTTGTTTTTTTTTTTGTTCTTGTTTTTTTATATGGAGTGGTATTATGGTAAGCTTGTTTGAAATTTTTAATATTAAAAAACTTTATTATAATTTAGTATATCTCGTTGTCGTTGAGAAGGTTTTAAGTTTTATCTTATTATTATATTTTTTTTTTTTCTTGTTTTTAGTATCAAAAACCGATTGGGGTTTTGATATATTATATATTATATATTATAAAAATAATATAAATATAATATATTTATTAATTATATTTATATATAAATAATTATATTTATATATATAAATAATTATATTTATATTATTTTTATTATGTATATATATATTTTTATGTTGATATTAATTAGTTAATATCATATCCTTTATTTAGGATAATTGTTTGATGGAGATTTTATTAATTAGGTAGACTTGTTTAATTTAAGCTGGTAAACTTTGAACTTNTTCGGGTTCTTAAAGTTTCAGGAAAACAAGTCTACCTAATTAATGGTTTTATTTTAATTGAAATTATATGTCTATGAGTTCGATTAAAATAAAATTTTGTAGTATGATNNNNNNNNNNNNNNNNNNNNNNNNNNNNNNNNNNNNNN
>Bangladesh_Dog - m2
GTCGTTTATTTTTCGATTTTTTTATTTATAATTTTGTTGGTTTTTTTTGTTGTTTTTTTTGTTATACAGAGTATTGCTTTTATTACTTTATATGAGCGTCATTTGTTGGGTCTTAGTCAATCTCGACTTGGTCCTACGAAGGTAGGTTTTTTTGGTGTTTTGCAGGCTATTGTAGATGGAGTTAAGCTTCTAAGTAAAGAACAATTTTTACCTTATAATTCTTCTTATTTTTTTTTTTTATTTATTCCTTCTGTTTCTTTTTGTTTGATATATTTGGAGTGGTTTGTTCTTCCTTTTTTTTTTGATTTTTTTACTTTTAATTATTCTGTTTTGTTTTTTCTTTGTTTGGTTGGTTTTTCTGTTTATACTACTTTAATTTCTGGAATTGTTTCCAAATCTAAGTATTCTATAATTGGTTCTATTCGTGCTAGTAGTCAGAGTATTTCTTATGAGATTTCTTTTACTTTTTTTGTTTTTTGTGTTGTTCTTCATGTTGGTGTTTTTAGTTTTTTTAGTTTTTTTAGTTTTAGTATAGTTGTTCTTTTTTTTCCTTTTCTTATTATGATTATTGGTGAGCTTAATCGTGCTCCTTTTGATTTTTCTGAGGGTGAGAGTGAACTTGTTAGTGGTTATAATATTGAATATTCTAGTGTTGCTTTTGTTCTTTTGTTTTTGAGTGAGTATGGTGTTTTGATTTTTTTTTGTGTTCTTTTTTCTTTTTTGTTTTTTGGCGGTTCTGTTTTTATGTCTTTTGTTATTTTTTCTTTTTTGATTTTTATTCGTAGTTCTTTTCCTCGTTATCGTTATGATATGATGATAGGTTTTTTTTGATTTATTATGTTACCTATTTCTATGATTTTGTTTTTATTTTTTTGTTTGTTATTTTTTTAGGGATTTAGTTTATATTAAAATGTTTGTTTTGCGTACAAAAGAATTTTTTCTCTGAATTTTTTTTTTTAGTTTATAGATTTGATTATGGTCATTGTAATGATAAAATGGTGTTATATAATTTTTAATCACTTGAGTGGACAATGTTTTTCTATCCCGGCAATGTATTGCTTGTATAAACTCAGTACCAGAATAATCGGATAGACTGAGTAAGCTTATACCCTAAATGTGTTTTGGCCATGGTTTTTTTTTTGATTTTTTTACAACTGTTTAGTGCAATGTGCAGTTTTTTTTTGTTGTTTTATCTTGGTCAATAAGATTAGACAAATGACCTGGATTAGTACCCAGTTAATCTAAATTTAAAAGTTGCAGGAGTAAAGTAATATTTAAACTGTAATAATATTGGCGGATTTTTTAATTATCTTTGGAGGTTGAGCTGTAATTGAGAACCCTCATTATCAGCTTTGATTTTTGTCGCATGTATGATCGTTTATGTCCTTCTTAAAGAGGTGCATTAAAGATTATTTGGTGTTTAATCAATGATATCTATTAAAACAGATAAATACCTGGTATATATCAAAGTTTTCGTTTGACCTACAATATCTTATGTTTCGGATAAGGAGGAGAGATTCTTCTTTGAAGTTGTAAAAGACAGTAAATGCTTTTTAATGTAGCATTGAAGTATTTAGAGAAATCGTACAAATCATCCATCAATTGCCCACAGGGGAGTAAGTTGTAGTAAAGTAGGTGTAGGGGAATCTGTACCTAGTTTAAGTTGGTTATATTTTAATAATTTGGTTTTTTTCCAAGTGTTTTTTCCTTCTTTAATAAGTTAGTATATTTTAGTACATTGGGTTCATATCCTAAAGGAGAATTTTCACTTATTTTTTATTGTTTTTTTTATTTAATTTTTTCTTTTTTAAGGGGGTACTTTTAAGGTTTTTGGGAGTTATTAGTATAATAAGTATTTTTAATTGCAAATTAAAAGGTTAATAGCTTTTTTTATTCTTTTAAGTTTTTAAATGTTCCTGTTAGTTTTTCTTTATCTGTTTTTTGGAATTTTGGTAGTATTTTGGGTATGGTTCTTTTTTTTCAGATTTTTAGTGGTTTATTTTTATCTTTTTATTATGTTGCTGATGGTTTTAATTCTTTTTCTAGTGTTCAGTATATCATAAGTGATGTTAATTTTGGTTGGGTTTTTCGTATTTTACATTTTAACGGTGCTAGTTTATTTTTTTTTTTTTTGTATTTGCATTTTTTTAAGGGTCTTTTTTTTTGTAGTTATCGTTTGTCTGGTACTTGGATTATTGGTTTAACTATTTTTTTTTTTGTTATAATGGAGGCTTTTATAGGTTATGTTTTAGTTTGGGCTCAGATGAGTTTTTGAGCTTCTGTTGTTATTACTAGTCTTTTAAGTGTTATTCCTTACTTTGGTTTTTCTATTGTTTATTGGATTTGGAGTGGTTTTTCTGTTGTTAATTCTACTCTTAAGTTTTTTTTTGTTATTCATTTTTTAATGCCTTGATTGGTTTTTCTTTTAGTTTTTGTTCATTTGTTTTTTTTACATTCTACTGGTAGGACTTCTGTTTTATATTGTCATGGTGATTATGATAAAATTAGTTTTTTCCCTTATTATTTTTATAAAGATTCTTATAATTTGGTTGTTTTTTTTCTTTTTTTTATTTTTTCTTTTTTTTTTCCTTTTTTACTTGGTGATCCTGAAATGTTTGTTGAGTCTGATCCAATGGTTAGACCTGTACATATTGTTCCTGAGTGATATTTCTTATTTGCTTATGCTATTTTGCGTGCTATCCCTAATAAAGTTTTAGGTGTTTTTTTTCTTGTTTTTAGTATTTTTATTTTTTATTTTTATGTTTTTTTTAATAATTATTATAGTGTTCTTGATAATTTGAATTTTTTTTTAGTTGTTTTTTTTATTTTGGTTTCTGTTTTTTTAAGTTGATTAGGTCAGTGTCATGTTGAATATCCTTTTATTGGTTTGAGAGTTGTTTTTTCTTTTTTTTATTTTTTTTTTGCTTTTTTAATTGTTTTCTCTCGATTTTTGACTAAATTTATTTTTTCTTAGTAAACTTAGTATAATTTATTATATTGGATTTAGGATCCTGGGATTTTTGTTTACTTTTAATTATTTCCAAGGTTACATGATAGGTTTTTCTAATAATTATCTTTGTAGATACATGGATTGGTTTCATAATTTTAATTGTAGTTTATTATTTGGTGTTTTATTTTTTGTTTTTATAGTTATTGTTAATCTTTTTGTTAATTCTTATTATTTTAAGAGTCATAATATTGAATATCAATTTGGTGAGTTTTTATGTAGTTTGTTGCCTTTATTTATTTTGGTTTTTCAAATGTTTCCTTCTTTATCTTTGTTGTATTTTAGTGGTTTGTCTTATTTAGATAGTAGTTTAACTGTTAAAGTTGTTGGTCATCAATGGTATTGAAGTTATGATTATAGGGATATCGGTATTGAATTTGATTCTTATATGAAGTCTATTGATTCTTTATTGATTGGTGAGCCTCGTTTATTAGAAGTTGATAATCGTTGTGTCGTTCCTTGTGATACTAATATTCGATTTTGTATTACATCGGCTGATGTTATTCACTCTTGATCTCTTCCTTCTTTTTGTATTAAACTTGATGCTATGAGTGGTATTTTAAGTACTGTTACTTGTAGTTTTCCTATGGTTGGTGTTTTTTATGGTCAGTGTTCTGAGATTTGTGGTGCTAATCATAGTTTTATACCTATTTGTTTGGAGGTTTCTTTGTTGGAAAATTTTAAAGATTGATGTTATTTAATGTCTAGTTAATTTTGAGGTATTAGTATATTTTAGTATTATTCTTTTTCGAGGAGTCGGATTTATACCTTTATTGAATTAGCATAATTTAATGTATTTGTTTTAAGCGCAAAAGATTTTATTCAATTTTACTCTTTTAGTTTATAAAAAATATGACTTTGAAGCAGTTAAGAATCATAGAGTATATTTTTTTTTTATATATATATTAGTATTGCATACTATGTTAGGATATTTTCAAAGATTTTGATAAATAGAAGCAAAGTGTTTAAGGTGTAGTTTTTTTTTTTGTTACAAAAATAATTTTACTACTCTTAGTGTTGATACATCGAACTTTGTGATATCTGTTTTTAATTTTTATATTAGAAAATTATATATTGTTTTTTTTTTTTGTAGTTTTAATAATTTGAAGTTTTTTTGTTTTAAGTTTTATAACTTTACTACTTTTCTTTTCTTTTTTTTTTTTTAATTATAATTCTTTATAGTTTTTATTATCTAACAATTAGTAAATTAATAAATTATGTTTTTTTTTTTAATATAAATGAATTACTAATTATCTGGTCAAATGTTTATTAAAGACTTAGGATTTATATTAAATCTGTCTTCTGCCCTATGGTTTTTTTAAATGGCAGTCTTAGCGTGAGGACATTAAAGTAGCAAAATAATTTGTGCTTTTATTGGGTTCGAGTATGAATGAAGTTTTGGCTGGTGATATTTTTTTTTTTTTTTGAATTTAATATACATCTAAAAAGAGATGTTTATAATAAAACAAAGATAAGTCTTCGGAAATTTTATTTCTATTAAAAGTTTTTTTTTTTAGTAATTTATCTAGGGAAGATTATTATATAATTTTTTTTTACTATTTTTAATTTAAAAAATTACTCCGGAGTTAACAGAAAAACATGCCTTATGTAGTTCTTATATTTTGGTAAGTTTTACATCGATGTTGTATCTTTATTAGCTGAAGAGGAGAAATTTCAGTTTTTTAGACTGTTCTTCTTTTAATAAATAAAACGTGATATTAGTTTAATTCATCGTGAGATAGAATTGTTTATCTTGTTTATTATTTTTTTTTATCGGGATTAGTACGAAAGGAATTTCACTATAATTTTAAATTTTTTAATCTTTTTTTTAATTTTTTTTGTTTATTTTTTTCTTGTCTTAGTTTTCTTGTTTTTGATCCTTTAAAGAGTGCTTTTTTTTTAGTTCTTTCTTTAATTTTTTTGGTTTTTTTTATTTCTTTTGGTTTTTATGTTTGGTTTTCTTATTTTATTTGTTTGATTTTTTTGAGTGGTATTTTTGTTATTATTGTTTATTTTTCTAGTTTTTCTAAATATATTTATGTCAATATTAATTTTTTTCTTGTCCTTTTTGTTTTCTTGTTTTTTTTTTTTTATTCTTTTTTTTTCTTTTTAGATCCTAGTTATCATAATTCTTTAAATTTTCTTTATTATGATTTGTTTTTTTCTTTTATTTTTTGGGTTGTTTTTTGTTTGTTTTTTTTTATAAATTTTGTTAGCTTTTTTCTTTGTTTTTCTGGTGCTCTTCGACTGTATTAATTTTGGTTTATTAGTATAATAAGTATATTTGATTTCCAATCAAATGGTCATTAAACTATGCTATTTTAGTTTATGTAAAATGTCTAATTTGTAATTAGAAGAATTTTTAGCAACTTTCTAGTTTTTGTTTTTTATAGTACTAATCACAAAGATATTGGTAGTATTTATTTAATTTTTGGTTTATGAGCTGGTATAGTTGGTTCTGCTCTTTCTATAATTATTCGTATCGAGTTAAGTAAGCCTGGTATGTTTATTGGAGATGGTCAATTATATAATTCTATTTTAACTGCTCATGCTATTTTGATAATTTTTTTTATGGTTATACCTAGGATGATTGGTGGTTTTGGTAATTGGATGGTTCCTTTAATATTAGGTGCACCTGATATGAGTTTTCCTCGATTAAATAATATTAGTTTTTGATTATTACCTGCTTCTATTTTTTTGGTTTTTTTGGCTTGTTTTGTTGATAATGGTTTAGGTACTAGTTGAACTATTTATCCCCCTTTATCTACTTCAGGACATCCTGGTTCTAGTGTTGATTTGGCTATTTTTAGTTTACATCTTTCTGGTATTAGTTCTATTTTGGGTGGTATTAATTTTATGTGTACTGTTAAAAATTTACGTTCTAGTTCTGTTTCTCTCAGTAATATGAGTTTATTTATTTGAACTATTTTTGTTACTGTTTTTTTATTGGTTTTGTCTTTACCTGTTTTAGCTGGTGCTATTACTATGTTGTTAATTGATCGTAATTTTAATGGTTCTTTTTTTGATCCTAGTTTTGGTGGTAATCCTTTGATTTATCAGCATTTGTTTTGGTTTTTTGGTCATCCAGAAGTTTATATTTTAATTTTACCTGCTTTCGGTATTATTAGTCAATGTACTTTGTATTTGACTGGTAAAAAAGAAGTTTTTGGTTATTTGGGTATGGTTTATGCTATTTTGAGTATTGGTTTAATTGGTTGTGTAGTTTGAGCTCATCACATGTATACTGTTGGTATAGATTTTGATTCTCGTGCTTATTTTACTGCTGCTACTATAGTGATTGCTGTTCCTACTGGTGTAAAAGTTTTTAGATGGTTAGCTACTTTTTTTGGTACTGTTATAGTTTATCAACCTTTATTATTTTGAGTTATAGGTTTTATTTTTTTATTTACTATTGGTGGTTTAACTGGTGTTATATTATCTAATTCTAGAATTGACATTATTTTACATGATACTTATTATGTAGTGTCTCATTTTCATTACGTTTTAAGTCTTGGTGCTGTTTTTGGTTTGTTTGCAGGTGTTACTTTGTGATGATCTTTTATTACTGGTTTTGTTTTGAATAAAATTTATATGTATTCTGTTTTTTTTTTATTTTTTATTGGAGTTAATATGACTTTTTTTCCTTTACATTTTGCTGGTTTACATGGTTTCCCACGAAAATATGTAGACTATCCAGATGTTTATTCTTTCTGAAATGTTTTATCTTCTTTTGGTTCTCTTATTAGTATTTTTTCTCTTTTTTTTTTTGTTTTTGTTTTATTAGAATCTTTCATTAGTTATCGTGTTTTAGTTGTTGATTACTTTAATGGTGTTAGACCTGAAAATGCTAATTTAGGTTATAATTTTTACCATAGTTTCCAAGATGGGGTTTATTTGAGAGTGCCTCATAATTAATTGTTTTTATTTTTTATTGGTATTTTTTTCCTTTTTTATAAATTTCGACGTTTTATTTTTGTTATTATTTCTTTTGAATTTTTAATAATGGGAGTTTTTTATTTGTTTTCTTTTTTTTTTGGTTTTTTTTCTTTTTTTTACTTTTTATGTTTTAGTGTTTTTTGTAGTCTTATAGGTGTTGTTTTAATAGTTTATTTTATTAAGTTCTATGGTTGTGATTATGTTTTTTTTTAAAATCACTTAATATCAAACCCCAATTGAGTGGTTAGCTTAAGTTTAAAGCACCGGATTTTTAATCCGGGGATTAATCTGCTTAAAACTGTTTTTATTTTGATTTGAAATCAAAATTTGGATTTTTCCGCAGTTTTTGTCTTTATTTTTGATTTTTTTTTGTTGTTTTTTGTTTTTGTTTTTTGTTTTTGTTTTTTATTTTGTTTTTGTTTTTTGTTCCTTTTTTTAAGTTTTCTTTCTTTTTTTTTGATTTTGGTTTTATTGTTTTTAAATTTAATTTTTATTTAAATAGTATTATTTTTTCTTTTGTTTTGATTTTGATTTCTGTTAGTGTTTTTTTTTATAGTCTTTATTATCTTAATATGGAAATTAATTTTTTTTATTATTTTTTTGTTTTGCTTGTTTTTATTTGTAGTATATTTTTTTTGGTTTTTTGTGATAGTGTTTTTTTTGTTTTGCTTGGTTGAGATTTGTTAGGTATTTCTAGTTTTTTTTTAGTTCTTTTTTATAATAATTGAGATAGTTGTAGTGGTTCTATGAATACTGTTTTAACCAATCGTATGGGTGATTTTTTTATTTTTGTTTTTTTTTCTTTGTCTTTTTTTACTTTTTTTAATTTTTTTAGTTTTTCCTATTTTTGTTTTTATTCTTCTTTTTTTCTTATTTTGGCTGCTTTTACTAAGAGTGCTCAGTTTCCTTTTGGTGGTTGATTACCTAAGGCAATGAGTGCTCCTACTCCTGTTAGTTCTTTAGTACATAGTAGTACTCTTGTCACTGCTGGTATTGTTTTGATGATTAAATTTAATGTTATTATTATGAGTTCTTTTCTTTTAAAGTTGGTTCTTATTTCTGGTGTTTTTACTATGTTTTTTTCTAGTTTTTGTGCTTTGTATGAGAATGATTTAAAGAAGGTTGTTGCTCTTAGTACTTTGTCTCAAATGGGTCTTTCAATGGTTTCTTTTGGTTTTGGTTTAAGTTTTCTTTGTTATGTTCATTTATTAAGTCATGCTATTTTTAAGAGTTGTCTTTTCATACAGATTGGTTATTTGATTCATTGTTCTTTTGGTCAACAGGATGGTCGTGGTTATTCTTTTGGTAATTTGCCTTATTTTGTTCAGCTTCAGATTTTAATTACTCTTTTTTGTTTGTGTGGTTTGTTTTTTTTAAGTGGTTCTGTTAGTAAAGATTATATTCTTGTTTTTTTTTTTTCTAGTTATTTTATGTTGTTTTTTTCTTTTTTTTTTTTTATTTCTGTTTTTATTACTTTTTTATATAGTTATCGCATTTGAAGTAGTCTTTTTTTAACTTTTTTTAATTCTTTATATTATAGTTGTAGTAGTTTTTTATTTTTTTTTATTAGTATTCCTTTGATTTTTTTTTCTTTGTTTTTTATTTGGTGATTGAATCTTAATTTTTTTAGAATTCCTGTTGTTTTTGTTTATATTGATTTTTATTTTTTTTTTTTTTTTATTTTATTGTTTTTTTTTTTTTATTTTATTGTTTTCAAGTTTTTGTCTTTTTCTGTTTATTGTTTTTTGATGGATTATTTTCCTATTTTATTTACTCGTTTTTTTCATGATTTTAAGTTTTTTGATTTGTTTTTGAATAAGTTAAATCTTACTTTTTTTTCCTTTTTTTCTTTTTCTAGTTTTATTTCTATATTTTCTTATTTTAATAAGTTTAATTTTTTAGTTGTTTTCATTTTTCTTATTTTTGTTGTTTTTTAGATATCTAATTTATTTTTTTAGTTTTTTAAAGTTTTTTTTTTTATTGATTTTTTTTTTTTTTTATGATTTTTTTTTTTTGTTTTTTTCTTTTGCTTTTTGTTTTTTTTGTTTTAGTTTTTTTTGTTGGTCTGGTAATTTTTTTTTAATTGATTCTTATTTTTATGTTGCTGTTTGTTTTATGTCTGTTTTTATTTTTTCTTTGGTTTTGGTTTCTGAGCGTCATCGTGTTATTGTTTTTTTTTCTAAGGTTCTTTTGGTTATTTCTTTTTTTTTTTTTTTTTCTTATAGTGTTTTTTATCTATATGTTTTTTTTGAACTTTCTATGGTTCCTATTATTATTTTAATTCTTGGTTATGGTTATCAGATTGAGAAGGTTAATTCTTTTTTTTATCTTGTGTTTTATGCTACTTTTTGTAGTGTTCCTTTTCTTTTTGTTTATTTTAGTTTGGATTTTTTTTTTGTTGTTCCTTATTTTGATTGTTTTATTTCTTGGGAGATGGTTTTTATTATTAGTTTGGCTTTTATAATAAAATTTCCTGTTTTTTTTTTACATCTTTGGTTGCCTAAAGCTCATGTTGAAGCTCCCACCTCTGCTAGTATTTTATTAGCTGGTTTGTTATTGAAGTTTGGTACTGTTGGGTTTGTTCGTATTATAAAGAGTCTTAGTTATTGTCATATTAATTATTGATTTTTTTTTTCGGTTTTAGGTATGTTTATTTCTTGTTTTGTTTGTGTTTTTCAGAGTGATTTTAAGTCTTTAGCTGCTTATTCTTCTGTTGTTCATATGAATTTTTTGTTGTTTTTTCTTTTGTTTTTTGGTTTATATTCCAAAACTGGTAGTTTTTTAATAATGGTTTCTCACGGATACACTTCTTCTGTTATGTTTTATTTCATTGGTGAGTTTTATCGTTCTTTAGGTAGTCGAATGATTTATTTTTTGAACAGTTTTATGTCTTCTAGTTTTATTTTTTCTTTTTTAATTTCTTTGGTTTTTTTATCTAATTGTGGTATACCTCCTTCTATTTCTTTTTTTTCTGAGTTTTTTTCTTTTTCTGGTTTTTTTTCTTTGTTTTATAATGTTTTTTTTTTGGTTTTTTTTTATTTTTTTGTTTCTTTTTATTATTGTGTTTATATTATTGTTATTTCTTTTTTAGGTAAGAAGTTTTTTTTTTTTAAGAGTTGATTTTTTTTTTGATCTCTTCCTTTAATTTTTTTTTGTTTTAATGTGTTTGGTTTTTTTTTATTTTTTTAATAGATTTAAGTTAAGTTAAACTATTAGTCTTCAAAACTAAAAATTTTATCTATAAGGTATTTAGTAGGAATTTTCTATATCCAATTGCGGTTTGGAAGTTTTTTTACCTTAACAAATTTTAGGCGAGTCTTCTAAACTTGTTTTGGGGTTTCCCGTTTGTTTTTTAAGTTTTTTCATAATTTCCATGTTTTGAGTTTTTCTTCTTATCCTTTTTTTATGTTTATTTCTTTAAGTTCTCTTTTTTCTTCTTTTGTTGTTTTTTTCAAGTTTGGTATTTTTTTTTTTCTTTTTTTTTCTTTTTTTTCTTTTTTATTTCTTATTTTTTGCTGGTTTAAGGATATTTGTATAGAGGGTCTATGCGGTTATCATAATTTTTATGTTATAGATGGTTTTAAGTTTGGTTTTGTTTTGTTTATTTTTAGTGAATTTATATTTTTTTTTAGTGTTTTTTGGTTTTATTTTGATTCTGCTTTAGTTCCTGCTCACGAAATTGGTTGTGGCTGGGGATTTTTTGGTTTGGATAAGATTAATCCTTTTGGAGTTCCTCTTTTAAATACTGTTATTCTTCTTAGAAGTGGTGTTACTGTTACTTGGTCTCATTATTGTCTTTTGAATAATTTTTATTGTTTAGATGGTTTGATTTTAACTATTCTTCTTTCTTTTATTTTTATTTTGGTTCAGTTTTTTGAGTATAAGAGTTCTAGTTTTTCTATCTCTGATGGTGTTTATGGTAGTATTTTTTATTTTTCTACTGGTTTTCATGGTTTTCATGTTATTCTAGGTGCTGTTTTCCTCACTTATAATCTTTTTCGTTTTTTATTATATCATTTTAATTATTCTCATCATTTGGGTTATGAGTTTTCTATTTTGTATTGGCATTTTGTAGATGTTGTTTGGTTATTTTTATTTGTTTTTGTTTATTGGTGAGGTTATTAGGTTTTATTTTTACTTTTTGGATTTTTTTAATTTTTTTGATTTTTTTCTTTTTGTTTTTGTTTTGCAGTTTATTTTTTGTCAAAAAGATAGATTAATTAATGTTTTTTTTAATAAGTTTTTTTCTTTTTTAGTTGGTGTTTTTTCTTATAATTCTTCTTGTTTTATTAGATATATTTTTTCTTCTTTTATTTTTGTTTTTTTGTTGACTTGTTGTTTTGGAGGTTATTTTAGTTATTCTTTTTGTCCTTTGGGTATTATTGAGTTTACTTTTTTTTTTTCTTTTGTTTCTTGATTTTCTACTTTTTTGTTTTTGATTTCTAGTCAGAAATTTTCTGTTTATATGAAGAAGTCTGGTGATGGTTTTTTTAAGACTTTTTTTTTGTTATTTGTTGAGATTATTAGTGAGTTTAGTCGTCCTATTGCTTTAAGTGTTCGTTTGTTTGCTAATATTATAGTTGGTCATGTTATTAGTGCTTGTTTTTATGTTTTTTTTGAGTGTGTTTTTGGTTTTTCTTTTTTAATTGTTTTTGCTATTGTTTTTGAGTGTTTTGTTTTTATTTTGCAGAGTTATATTTTTTCTCGTTTAATTTACTTATATATTAACGAGTAGCTTTTTAGTTTATTTAAAATTTTTACTTGTGGTGTAAAAGAAATTTGAGCTTTGTAAGTTAGTTTAAGTAGAATTTTTGTTTTTGGTACAAATGGTTATCTTACATTGAGGATTATTTTAATTTAGAATATTTAGCTGTTAACTAAAAGGTTTATCTTCATAAGAGTTTAGTTTATATTTAAAATATTAAATTGTAAATTTAAAGTTTTTTGCTCTTGCAGTAATTAGTTTAATTAAAATATAACATTTGGATTGTTAAGTTTTTTTACTGATTTTTCTTTTATTTTTTTGTTATTATTGTTTTTTTTTTAAATTGTTTTATTTGTAATATTGTTTTTTGATGGAGTATTTTTTTTTTAATGACTCTTGTTTTTGTTTTTTTAAATTTTAATAATTCTTATTCTTCTATTAACTATTTTATTTTTCAGGAGTTTCTTGGTTTGCTTTTTGTTTTTTTTTCTTTTGGTATTCTTCAATTTTTTATTATTTTATTAAAAGTTGGTGTTTCTCCTTTTCATTTTTGGTGTTTAAATATTTTTAATGGTCTTAGAGGTTTTAATACTTTTTGATTTCTTACTTTTCAGAAGTTACCTTACTTTCCTGTTTTTTCTTTTATTTTTGATTATAGTTTTTTTTTTTTTCTTGTTTCTGGTATTATTTTTTGTTATTTTAATCTTTTTTTTTGTAAGTCTTTTAAGAGCATAGTTTTTATTTCTTCTGTTGAGTCTTTTAATTGGTTGTTAATTTCTCTTTTCTCTTCTTTGTTTTCTGGTTTTTTTTTGTTTCTTTACTATGTTTTTGTTATGTTTTTTTTGTTGGATTATAGTTCTACTAAAGGTTATGATTTTTATAATTGGGAATTGGTTTTTCTTTTTATAAATTTTCCTATGACTATTACTTTTTTTGTTAAAATTTTTTCTATTATTTTTTTTTTTAATATTAGTTCTTTTTATCTGTTGTTTGTTTTATTTTTAATGGTCTTTTCTGTTTTTGGTTTTGGTTTTTGGTTTTTTAATGTTGGTTTGAAATTTAGTTATTATGGTTTTTATAATTTTAGTTTTTTTTATTTTTTTTTTTTTCCTTTGATGTTTTTTTGTCTTTTTTAAAAGAGTTTTAGTTTATATAGAATTTATCACTTACAATGATGGGGTTTAAACTCTTACCAATTTAGTAAAATTTTATTATATTGCTTTGATATGGCAAAGTTCTTTTTGATTTGGTATTTTTTGTTTTGTTTTTAGTGGCTCTTTTTTCTTTTTTATTTGCTTTTTTTTTTTATTTATTTGTTTGTTTTGCTTCTTTTTTTGATTTTTATTTTTGTAAGTCTTCTTCTTTTGAGAGTGGTTTTATGAGTGTTGGTTTAATTCAGAATTCTTTTAGAATTCACTTTTTTGTTATTATAATCATGTTTGTTGTTTTTGATTTGGAGATTGTTATTTTTATTGGTATTCTTATTTCTGATTTAAATTCTTTTGTTTGTTTTTTTTTTTTGTTTTTTTTTTTGTTCTTGTTTTTTTATATGGAGTGGTATTATGGTAAGCTTGTTTGAAATTTTTAATATTAAAAAACTTTATTATAATTTAGTATATCTCGTTGTCGTTGAGAAGGTTTTAAGTTTTATCTTATTATTATATTTTTTTTTTTTCTTGTTTTTAGTATCAAAAACCGATTGGGGTTTTGATATATTATATATTATATATTATAAAAATAATATAAATATAATATATTTATTAATTATATTTATATATAAATAATTATATTTATATATATAAATAATTATATTTATATTATTTTTATTATGTATRTATATATTTTTATGTTGATATTAATTAGTTAATATCATATCCTTTGTTTAGGATAATTGTTTGATGGAGATTTTATTAATTAGGTAGACTTGTTTAATTTAAGCTGGTAAACTTTGAACTTTCTTNNNNNNNNAAAGTTTCAGGAAAACAAGTCTACCTAATTAATAGTTTTATTTTAATTGAAGTTATATGTCTATGAGTTCGATTAAAATAAAATTTTGTAGTATGATNNNNNNNNNNNNNNNNNNNNNNNNNNNNNNNNNNNNNN
>Cambodia_Human_L3 - m
GTCGTTTATTTTTCGATTTTTTTATTTATAATTTTGTTGGTTTTTTTTGTTGTTTTTTTTGTTATACAGAGTATTGCTTTTATTACTTTATATGAGCGTCATTTGTTGGGTCTTAGTCAATCTCGACTTGGTCCTACGAAGGTAGGTTTTTTTGGTGTTTTGCAGGCTATTGTAGATGGAGTTAAGCTTCTAAGTAAAGAACAATTTTTACCTTATAATTCTTCTTATTTTTTTTTTTTATTTATTCCTTCTGTTTCTTTTTGTTTGATATATTTGGAGTGGTTTGTTCTTCCTTTTTTTTTTGATTTTTTTACTTTTAATTATTCTGTTTTGTTTTTTCTTTGTTTGGTTGGTTTTTCTGTTTATACTACTTTAATTTCTGGAATTGTTTCCAAATCTAAGTATTCTATAATTGGTTCTATTCGTGCTAGTAGTCAGAGTATTTCTTATGAGATTTCTTTTACTTTTTTTGTTTTTTGTGTTGTTCTTCATGTTGGTGTTTTTAGTTTTTTTAGTTTTTTTAGTTTTAGTATAGTTGTTCTTTTTTTTCCTTTTCTTATTATGATTATTGGTGAGCTTAATCGTGCTCCTTTTGATTTTTCTGAGGGTGAGAGTGAACTTGTTAGTGGTTATAATATTGAATATTCTAGTGTTGCTTTTGTTCTTTTGTTTTTGAGTGAGTATGGTGTGTTGATTTTTTTTTGTGTTCTTTTTTCTTTTTTGTTTTTTGGTGGTTCTGTTTTTATGTCTTTTGTTATTTTTTCTTTTTTGATTTTTATTCGTAGTTCTTTTCCTCGTTATCGTTATGATATGATGATAGGTTTTTTTTGATTTATTATGTTACCTATTTCTATGATTTTGTTTTTATTTTTTTGTTTGTTATTTTTTTAGGGATTTAGTTTATATTAAAATGTTTGTTTTGCGTACAAAAGAATTTTTTCTCTGAATTTTTTTTCTTAGTTTATAGATTTGATTATGGTCATTGTAATGATAAAATGGTGTTATATAATTTTTAATCACTTGAGTGGACAATGTTTTTCTATCCCGGCAATGTATTGCTTGTATAAACTCAGTACCAGAATAATCGGATAGACTGAGTAAGCTTATACCCTAAATGTGTTTTGGCCATGGTTTTTTTTTTGATTTTTTTACAACTGTTTAGTGCAATGTGCAGTTTTTTTTTGTTGTTTTATCTTGGTCAATAAGATTAGACAAATGACCTGGATTAGTACCCAGTTAATCTAAATTTAAAAGTTGCAGGAGTAAAGTAATATTTAAACTGTAATAATATTGGCGGATTTTTTAATTATCTTTGGAGGTTGAGCTGTAATTGAGAACCCTCATTATCAGCTTTGATTTTTGTCGCATGTATGATCGTTTATGTCCTTCTTAAAGAGGTGCATTAAAGATTATTTGGTGTTTAATCAATGATATCTATTAAAACAGATAAATACCTGGTATATATCAAAGTTTTCGTTTGACCTACAATATCTTATGTTTCGGATAAGGAGGAGAGATTCTTCTTTGAAGTTGTAAAAGACAGTAAATGCTTTTTAATGTAGCATTGAAGTATTTAGAGAAATCGTACAAATCATCCATCAATTGCCCACAGGGGAGTAAGTTGTAGTAAAGTAGGTGTAGGGGAATCTGTACCTAGTTTAAGTTGGTTATATTTTAATAATTTGGTTTTTTTCCAAGTGTTTTTTCCTTCTTTAATAAGTTAGTATATTTTAGTACATTGGGTTCATATCCTAAAGGAGAATTTTCACTTATTTTTTATTGTTTTTTTTATTTAATTTTTTCTTTTTTAAGGGGGTACTTTTAAGGTTTTTGGGAGTTATTAGTATAATAAGTATTTTTAATTGCAAATTAAAAGGTTAATAGCTTTTTTTATTCTTTTAAGTTTTTAAATGTTCCTGTTAGTTTTTCTTTATCTGTTTTTTGGAATTTTGGTAGTATTTTGGGTATGGTTCTTTTTTTTCAGATTTTTAGTGGTTTATTTTTATCTTTTTATTATGTTGCTGATGGTTTTAATTCTTTTTCTAGTGTTCAGTATATCATAAGTGATGTTAATTTTGGTTGGGTTTTTCGTATTTTACATTTTAACGGTGCTAGTTTATTTTTTTTTTTTTTGTATTTGCATTTTTTTAAGGGTCTTTTTTTTTGTAGTTATCGTTTGTCTGGTACTTGGGTTATTGGTTTAACTATTTTTTTTTTTGTTATAATGGAGGCTTTTATAGGTTATGTTTTAGTTTGGGCTCAGATGAGTTTTTGAGCTTCTGTTGTTATTACTAGTCTTTTAAGTGTTATTCCTTACTTTGGTTTTTCTATTGTTTATTGGATTTGGAGTGGTTTTTCTGTTGTTAATTCTACTCTTAAGTTTTTTTTTGTTATTCATTTTTTAATGCCTTGATTGGTTTTTCTTTTAGTTTTTGTTCATTTGTTTTTTTTACATTCTACTGGTAGGACTTCTGTTTTATATTGTCATGGTGATTATGATAAAATTAGTTTTTTCCCTTATTATTTTTATAAAGATTCTTATAATTTGGTTGTTTTTTTTCTTTTTTTTATTTTTTCTTTTTTTTTTCCTTTTTTACTTGGTGATCCTGAAATGTTTGTTGAGTCTGATCCAATGGTTAGACCTGTACATATTGTTCCTGAGTGATATTTCTTATTTGCTTATGCTATTTTGCGTGCTATCCCTAATAAAGTTTTAGGTGTTTTTTTTCTTGTTTTTAGTATTTTTATTTTTTATTTTTATGTTTTTTTTAATAATTATTATAGTGTTCTTGATAATTTGAATTTTTTTTTAGTTGTTTTTTTTATTTTGGTTTCTGTTTTTTTAAGTTGATTAGGTCAGTGTCATGTTGAATATCCTTTTATTGGTTTGAGAGTTGTTTTTTCTTTTTTTTATTTTTTTTTTGCTTTTTTAATTGTTTTCTCTCGATTTTTGACTAAATTTATTTTTTCTTAGTAAACTTAGTATAATTTATTATATTGGATTTAGGATCCTGGGATTTTTGTTTACTTTTAATTATTTCCAAGGTTACATGATAGGTTTTTCTAATAATTATCTTTGTAGATACATGGATTGGTTTCATAATTTTAATTGTAGTTTATTATTTGGTGTTTTATTTTTTGTTTTTATAGTTATTGTTAATCTTTTTGTTAATTCTTATTATTTTAAGAGTCATAATATTGAATATCAATTTGGTGAGTTTTTATGTAGTTTGTTGCCTTTATTTATTTTGGTTTTTCAAATGTTTCCTTCTTTATCTTTGTTGTATTTTAGTGGTTTGTCTTATTTAGATAGTAGTTTAACTGTTAAAGTTGTTGGTCATCAATGGTATTGAAGTTATGATTATAGGGATATCGGTATTGAATTTGATTCTTATATGAAGTCTATTGATTCTTTATTGATTGGTGAGCCTCGTTTATTAGAAGTTGATAATCGTTGTGTCGTTCCTTGTGATACTAATATTCGATTTTGTATTACATCGGCTGATGTTATTCACTCTTGATCTCTTCCCTCTTTTTGTATTAAACTTGATGCTATGAGTGGTATTTTAAGTACTGTTACTTGTAGTTTTCCTATGGTTGGTGTTTTTTATGGTCAGTGTTCTGAGATTTGTGGTGCTAATCATAGTTTTATACCTATTTGTTTGGAGGTTTCTTTGTTGGAAAATTTTAAAGATTGATGTTATTTAATGTCTAGTTAATTTTGAGGTATTAGTATATTTTAGTATTATTCTTTTTCGAGGAGTCGGATTTATACCTTTATTGAATTAGCATAATTTAATGTATTTGTTTTAAGCGCAAAAGATTTTATTCAATTTTACTCTTTTAGTTTATAAAAAATATGACTTTGAAGCAGTTAAGAATCATAGAGTATATTTTTTTTTTATATATATATTAGTATTGCATACTATGTTAGGATATTTTCAAAGATTTTGATAAATAGAAGCAAAGTGTTTAAGGTGTAGTTTTTTTTTTTGTTACAAAAATAATTTTACTACTCTTAGTGTTGATACATCGAACTTTGTGATATCTGTTTTTAATTTTTATATTAGAAAATTATATATTGTTTTTTTTTTTTGTAGTTTTAATAATTTGAAGTTTTTTTGTTTTAAGTTTTATAACTTTACTACTTTTYTTTTTTTTTTTTTTTTTTAAYTATAATTCTTTATAGTTTTTATTATCTAACAATTAGTAAATTAATAAATTATGTTTTTTTTTTTAATATAAATGAATTACTAATTATCTGGTCAAATGTTTATTAAAGACTTAGGATTTATATTAAATCTGTCTTCTGCCCTATGGTTTTTTTAAATGGCAGTCTTAGCGTGAGGACATTAAAGTAGCAAAATAATTTGTGCTTTTATTGGGTTCGAGTATGAATGAAGTTTTGGCTGGTGATATTTTTTTTTTTTTTTGAATTTAATATACATCTAAAAAGAGATGTTTATAATAAAACAAAGATAAGTCTTCGGAAATTTTATTTCTATTAAAAGTTTTTTTTTTTAGTAATTTATCTAGGGAAGATTATTATATAATTTTTTTTTACTATTTTTAATTTAAAAAATTACTCCGGAGTTAACAGAAAAACATGCCTTATGTAGTTCTTATATTTTGGTAAGTTTTACATCGATGTTGTATCTTTATTAGCTGAAGAGGAGAAATTTCAGTTTTTTAGACTGTTCTTCTTTTAATAAATAAAACGTGATATTAGTTTAATTCATCGTGAGATAGAATTGTTTATCTTGTTTATTATTTTTTTTTATCGGGATTAGTACGAAAGGAATTTCACTATAATTTTAAATTTTTTAATCTTTTTTTTAATTTTTTTTGTTTATTTTTTTCTTGTCTTAGTTTTCTTGTTTTTGATCCTTTAAAGAGTGCTTTTTTTTTAGTTCTTTCTTTAATTTTTTTGGTTTTTTTTATTTCTTTTGGTTTTTATGTTTGGTTTTCTTATTTTATTTGTTTGATTTTTTTGAGTGGTATTTTTGTTATTATTGTTTATTTTTCTAGTTTTTCTAAATATATTTATGTCAATATTAATTTTTTTCTTGTYYTTTTTGTTTTCTTGTTTTTTTTTTTTTATTCTTTTTTTTTCTTTTTAGATCCTAGTTATCATAATTCTTTAAATTTTCTTTATTATGATTTGTTTTTTTCTTTTATTTTTTGGGTTGTTTTTTGTTTGTTTTTTTTTATAAATTTTGTTAGCTTTTTTCTTTGTTTTTCTGGTGCTCTTCGACTGTATTAATTTTGGTTTATTAGTATAATAAGTATATTTGATTTCCAATCAAATGGTCATTAAACTATGCTATTTTAGTTTATGTAAAATGTCTAATTTGTAATTAGAAGAATTTTTAGCAACTTTCTAGTTTTTGTTTTTTATAGTACTAATCACAAAGATATTGGTAGTATTTATTTAATTTTTGGTTTATGAGCTGGTATAGTTGGTTCTGCTCTTTCTATAATTATTCGTATCGAGTTAAGTAAGCCTGGTATGTTTATTGGAGATGGTCAATTATATAATTCTATTTTAACTGCTCATGCTATTTTGATAATTTTTTTTATGGTTATACCTAGGATGATTGGTGGTTTTGGTAATTGAATGGTTCCTTTAATATTAGGTGCACCTGATATGAGTTTTCCTCGATTAAATAATATTAGTTTTTGATTATTACCTGCTTCTATTTTTTTGGTTTTTTTGGCTTGTTTTGTTGATAATGGTTTAGGTACTAGTTGAACTATTTATCCCCCTTTATCTACTTCAGGACATCCTGGTTCTAGTGTTGATTTGGCTATTTTTAGTTTACATCTTTCTGGTATTAGTTCTATTTTGGGTGGTATTAATTTTATGTGTACTGTTAAAAATTTACGTTCTAGTTCTGTTTCTCTCAATAATATGAGTTTATTTATTTGAACTATTTTTGTTACTGTTTTTTTATTGGTTTTGTCTTTACCTGTTTTAGCTGGTGCTATTACTATGTTGTTAATTGATCGTAATTTTAATGGTTCTTTTTTTGATCCTAGTTTTGGTGGTAATCCTTTGATTTATCAGCATTTGTTTTGGTTTTTTGGTCATCCAGAAGTTTATATTTTAATTTTACCTGCTTTCGGTATTATTAGTCAATGTACTTTGTATTTGACTGGTAAAAAAGAAGTTTTTGGTTATTTGGGTATGGTTTATGCTATTTTGAGTATTGGTTTAATTGGTTGTGTAGTTTGAGCTCATCACATGTATACTGTTGGTATAGATTTTGATTCTCGTGCTTATTTTACTGCTGCTACTATAGTGATTGCTGTTCCTACTGGTGTAAAAGTTTTTAGATGGTTAGCTACTTTTTTTGGTACTGTTATAGTTTATCAACCTTTATTATTTTGAGTTATAGGTTTTATTTTTTTATTTACTATTGGTGGTTTAACTGGTGTTATATTATCTAATTCTAGAATTGACATTATTTTACATGATACTTATTATGTAGTGTCTCATTTTCATTACGTTTTAAGTCTTGGTGCTGTTTTTGGTTTGTTTGCAGGTGTTACTTTGTGATGATCTTTTATTACTGGTTTTGTTTTGAATAAAATTTATATGTATTCTGTTTTTTTTTTATTTTTTATTGGAGTTAATATGACTTTTTTTCCTTTACATTTTGCTGGTTTACATGGTTTCCCACGAAAATATGTAGACTATCCAGATGTTTATTCTTTCTGAAATGTTTTATCTTCTTTTGGTTCTCTTATTAGTATTTTTTCTCTTTTTTTTTTTGTTTTTGTTTTATTAGAATCTTTCATTAGTTATCGTGTTTTAGTTGTTGATTACTTTAATGGTGTTAGACCTGAAAATGCTAATTTAGGTTATAATTTTTACCATAGTTTCCAAGATGGGGTTTATTTGAGAGTGCCTCATAATTAATTGTTTTTATTTTTTATTGGTATTTTTTTCCTTTTTTATAAATTTCGACGTTTTATTTTTGTTATTATTTCTTTTGAATTTTTAATAATGGGAGTTTTTTATTTGTTTTCTTTTTTTTTTGGTTTTTTTTCTTTTTTTTACTTTTTATGTTTTAGTGTTTTTTGTAGTCTTATAGGTGTTGTTTTAATAGTTTATTTTATTAAGTTCTATGGTTGTGATTATGTTTTTTTTTAAAATCACTTAGTATCAAACCCCAATTGAGTGGTTAGCTTAAGTTTAAAGCACCGGATTTTTAATCCGGGGATTAATCTGCTTAAAACTGTTTTTATTTTGATTTGAAATCAAAATTTGGATTTTTCCGCAGTTTTTGTCTTTATTTTTGATTTTTTTTTGTTGTTTTTTGTTTTTGTTTTTTGTTTTTGTTTTTTGTTTTGTTTTTGTTTTTTGTTCCTTTTTTTAAGTTTTCTTTCTTTTTTTTTGATTTTGGTTTTATTGTTTTTAAATTTAATTTTTATTTAAATAGTATTATTTTTTCTTTTGTTTTGATTTTGATTTCTGTTAGTGTTTTTTTTTATAGTCTTTATTATCTTAATATGGAAATTAATTTTTTTTATTATTTTTTTGTTTTGCTTGTTTTTATTTGTAGTATATTTTTTTTGGTTTTTTGTGACAGTGTTTTTTTTGTTTTGCTTGGTTGAGATTTGTTAGGTATTTCTAGTTTTTTTTTAGTTCTTTTTTATAATAATTGAGATAGTTGTAGTGGTTCTATAAATACTGTTTTAACCAATCGTATGGGTGATTTTTTTATTTTTGTTTTTTTTTCTTTGTCTTTTTTTACTTTTTTTAATTTTTTTAGTTTTTCCTATTTTTGTTTTTATTCTTCTTTTTTTCTTATTTTGGCTGCTTTTACTAAGAGTGCTCAGTTTCCTTTTGGTGGTTGATTACCTAAGGCAATGAGTGCTCCTACTCCTGTTAGTTCTTTAGTACATAGTAGTACTCTTGTCACTGCTGGTATTGTTTTGATGATTAAATTTAATGTTATTATTATGAGTTCTTTTCTTTTAAAGTTGGTTCTTATTTCTGGTGTTTTTACTATGTTTTTTTCTAGTTTTTGTGCTTTGTATGAGAATGATTTAAAGAAGGTTGTTGCTCTTAGTACTTTGTCTCAAATGGGTCTTTCAATGGTTTCTTTTGGTTTTGGTTTAAGTTTTCTTTGTTATGTTCATTTATTAAGTCATGCTATTTTTAAGAGTTGTCTTTTCATACAGATTGGTTATTTGATTCATTGTTCTTTTGGTCAACAGGATGGTCGTGGTTATTCTTTTGGTAATTTGCCTTATTTTGTTCAGCTTCAGATTTTAATTACTCTTTTTTGTTTGTGTGGTTTGTTTTTTTTAAGTGGTTCTGTTAGTAAAGATTATATTCTTGTTTTTTTTTTTTCTAGTTATTTTATGTTWTTTTTTTCTTTTTTTTTTTTTATTTCTGTTTTTATTACTTTTTTATATAGTTATCGCATTTGAAGTAGTCTTTTTTTAACTTTTTTTAATTCTTTATATTATAGTTGTAGTAGTTTTTTATTTTTTTTTATTAGTATTCCTTTGGTTTTTTTTTCTTTGTTTTTTATTTGGTGATTGAATCTTAATTTTTTTAGAATTCCTGTTGTTTTTGTTTATATTGATTTTTATTTTTTTTTTTTTTTTATTTTATTGTTTTTTTTTTTTTATTTTATTGTTTTCAAGTTTTTGTCTTTTTCTGTTTATTGTTTTTTGATGGATTATTTTCCTGTTTTATTTACTCGTTTTTTTCATGATTTTAAGTTTTTTGATTTGTTTTTGAATAAGTTAAATCTTACTTTTTTTTCCTTTTTTTCTTTTTCTAGTTTTATTTCTATATTTTCTTATTTTAATAAGTTTAATTTTTTAGTTGTTTTCATTTTTCTTATTTTTGTTGTTTTTTAGATATCTAATTTATTTTTTTAGTTTTTTAAAGTTTTTTTTTTTGTTGATTTTTTTTTTTTTTTATGATTTTTTTTTTTTGTTTTTTTCTTTTGCTTTTTGTTTTTTTTGTTTTAGTTTTTTTTGTTGGTCTGGTAATTTTTTTTTAATTGATTCTTATTTTTATGTTGCTGTTTGTTTTATGTCTGTTTTTATTTTTTCTTTGGTTTTGGTTTCTGAACGTCATCGTGTTATTGTTTTTTTTTCTAAGGTTCTTTTGGTTATTTCTTTTTTTTTTTTTTTTTCTTATAGTGTTTTTTATCTATATGTTTTTTTTGAACTTTCTATGGTTCCTATTATTATTTTAATTCTTGGTTATGGTTATCAGATTGAGAAGGTTAATTCTTTTTTTTATCTTGTGTTTTATGCTACTTTTTGTAGTGTTCCTTTTCTTTTTGTTTATTTTAGTTTGGATTTTTTTTTTGTTGTTCCTTATTTTGATTGTTTTATTTCTTGGGAGATGGTTTTTATTATTAGTTTGGCTTTTATAATGAAATTTCCTGTTTTTTTTTTACATCTTTGGTTGCCTAAAGCTCATGTTGAAGCTCCCACTTCTGCTAGTATTTTATTGGCTGGTTTGTTGTTGAAGTTTGGTACTGTTGGGTTTGTTCGTATTATAAAGAGTCTTAGTTATTGTCATATTAATTATTGATTTTTTTTTTCGGTTTTAGGTATGTTTATTTCTTGTTTTGTTTGTGTTTTTCAGAGTGATTTTAAGTCTTTAGCTGCTTATTCTTCTGTTGTTCATATGAATTTTTTGTTGTTTTTTCTTTTGTTTTTTGGTTTATATTCCAAAACTGGTAGTTTTTTAATAATGGTTTCTCACGGATACACTTCTTCTGTTATGTTTTATTTCATTGGTGAGTTTTATCGTTCTTTAGGTAGTCGAATGATTTATTTTTTGAACAGTTTTATGTCTTCTAGTTTTATTTTTTCTTTTTTAATTTCTTTGGTTTTTTTATCTAATTGTGGTATACCTCCTTCTATTTCTTTTTTTTCTGAGTTTTTTTCTTTTTCTGGTTTTTTTTCTTTGTTTTATAATGTTTTTTTTTTGGTTTTTTTTTATTTTTTTGTTTCTTTTTATTATTGTGTTTATATTATTGTTATTTCTTTTTTAGGTAAGAAGTTTTTTTTTTTTAAGAGTTGATTTTTTTTTTGGTCTCTTCCTTTAATTTTTTTTTGTTTTAATGTGTTTGGTTTTTTTTTATTTTTTTAATAGATTTAAGTTAAGTTAAACTATTAGTCTTCAAAACTAAAAATTTTATCTATAAGGTATTTAGTAGGAATTTTCTATATCCAATTGCGGTTTGGAAGTTTTTTTACCTTAACAAATTTTAGGCGAGTCTTCTAAACTTGTTTTGGGGTTTCCCGTTTGTTTTTTAAGTTTTTTCATAATTTCCATGTTTTGAGTTTTTCTACTTATCCTTTTTTTATGTTTATTTCTTTAAGTTCTCTTTTTTCTTCTTTTGTTGTTTTTTTCAAGTTTGGTATTTTTTYTTTTCTTTTTTTTTCTTTTTTTTCTTTTTTATTTCTTATTTTTTGTTGGTTTAAGGATATTTGTATAGAGGGTCTTTGTGGTTATCATAATTTTTATGTTATAGATGGTTTTAAGTTTGGTTTTGTTTTGTTTATTTTTAGTGAATTTATATTTTTTTTTAGTGTTTTTTGGTTTTATTTTGATTCTGCTTTAGTTCCTGCTCACGAAATTGGTTGTGGTTGGGGATTTTTTGGTTTGGATAAGATTAATCCTTTTGGAGTTCCTCTTTTAAATACTGTTATTCTTCTTAGAAGTGGTGTTACTGTTACTTGGTCTCATTATTGTCTTTTGAATAATTTTTATTGTTTAGATGGTTTGATTTTAACTATTCTTCTTTCTTTTATTTTTATTTTGGTTCAGTTTTTTGAGTATAAGAGTTCTAGTTTTTCTATCTCTGATGGTGTTTATGGTAGTATTTTTTATTTTTCTACTGGTTTTCATGGTTTTCATGTTATTCTAGGTGCTGTTTTCCTCACTTATAATCTTTTTCGTTTTTTATTATATCATTTTAATTATTCTCATCATTTGGGTTATGAGTTTTCTATTTTGTATTGGCATTTTGTAGATGTTGTTTGGTTATTTTTATTTGTTTTTGTTTATTGGTGAGGTTATTAGGTTTTATTTTTACTTTTTGGATTTTTTTAATTTTTTTGATTTTTTTCTTTTTGTTTTTGTTTTGCAGTTTATTTTTTGTCAGAAAGATAGATTAATTAATGTTTTTTTTAATAAGTTTTTTTCTTTTTTAGTYGGTGTTTTTTCTTATAATTCTTCTTGTTTTATTAGATATATTTTTTCTTCTTTTATTTTTGTTTTTTTGTTGACTTGTTGTTTTGGGGGTTATTTTAGTTATTCTTTTTGTCCTTTGGGTATTATTGAGTTTACTTTTTTTTTTTCTTTTGTTTCTTGATTTTCTACTTTTTTGTTTTTGATTTCTAGTCAGAAATTTTCTGTTTATATGAAGAAGTCTGGTGATGGTTTTTTTAAGACTTTTTTTTTGTTATTTGTTGAGGTTATTAGTGAGTTTAGTCGTCCTATTGCTCTAAGTGTTCGTTTGTTTGCTAATATTATAGTTGGTCATGTTATTAGTGCTTGTTTTTATGTTTTTTTTGAGTGTGTTTTTGGTTTTTCTTTTTTAATTGTTTTTGCTATTGTTTTTGAGTGTTTTGTTTTTATTTTACAGAGTTATATTTTTTCTCGTTTAATTTACTTATATATTAACGAGTAGCTTTTTAGTTTATTTAAAATTTTTACTTGTGGTGTAAAAGAAATTTGAGCTTTGTAAGTTAGTTTAAGTAGAATTTTTGTTTTTGGTACAAATGGTTATCTTACATTGAGGATTATTTTAATTTAGAATATTTAGCTGTTAACTAAAAGGTCTATCTTCATAAGAGTTTAGTTTATATTTAAAATATTAAATTGTAAATTTAAAGTTTTTTGCTCTTGCAGTAATTAGTTTAATTAAAATATAACATTTGGATTGTTAAGTTTTTTTACTGATTTTTCTTTTATTTTTTTGTTATTATTGTTTTTTTTTTAAATTGTTTTATTTGTAATATTGTTTTTTGATGGAGTATTTTTTTTTTAATGACTCTTGTTTTTGTTTTTTTAAATTTTAATAATTCTTATTCTTCTATTAACTATTTTATTTTTCAGGAGTTTCTTGGTTTGCTTTTTGTTTTTTTTTCTTTTGGTATTCTTCAATTTTTTATTATTTTATTAAAAGTTGGTGTTTCTCCTTTTCATTTTTGGTGTTTAAATATTTTTAATGGTCTTAGAGGTTTTAATACTTTTTGATTTCTTACTTTTCAGAAGTTACCTTACTTTCCTGTTTTTTCTTTTATTTTTGATTATAGTTTTTTTTTTTTTCTTGTTTTTGGTATTATTTTTTGTTATTTTAATCTTTTTTTTTGTAAGTCTTTTAAGAGCATAGTTTTTATTTCTTCTGTTGAGTCTTTTAATTGGTTGTTAATTTCTCTTTTCTCTTCTTTGTTTTCTGGTTTTTTTTTGTTTCTTTACTATGTTTTTGTTATGTTTTTTTTGTTGGATTATAGTTCTACCAAAGGTTATGATTTTTATAATTGGGAGTTGGTTTTTCTTTTTATAAATTTTCCTATGACTATTACTTTTTTTGTTAAAATTTTTTCTATTATTTTTTTTTTTAATATTAGTTCTTTTTATCTGTTGTTTGTTTTATTTTTAATGGTCTTTTCTGTTTTTGGTTTTGGTTTTTGGTTTTTTAATGTTGGTTTGAAATTTAGTTATTATGGTTTTTATAATTTTAGTTTTTTTTATTTTKTTTTTTTTCCTTTGATGTTTTTTTGTCTTTTTTAAAAGAGTTTTAGTTTATATAGAATTTATCACTTACAATGATGGGGTTTAAACTCTTACCAATTTAGTAAAATTTTATTATATTGCTTTGATATGGCAAAGTTCTTTTTGATTTGGTATTTTTTGTTTTGTTTTTAGTGGCTCTTTTTTCTTTTTTGTTTGCTTTTTTTTTTTATTTATTTGTTTGTTTTGCTTCTTTTTTTGATTTTTATTTTTGTAAGTCTTCTTCTTTTGAGAGTGGTTTTATGAGTGTTGGTTTAATTCAGAATTCTTTTAGAATTCACTTTTTTGTTATTATAATCATGTTTGTTGTTTTTGATTTGGAGATTGTTATTTTTATTGGTATTCTTATTTCTGATTTAAATTCTTTTGTTTGTTTTTTTTTTTTGTTTTTTTTTTTGTTCTTGTTTTTTTATATGGAGTGGTATTATGGTAAGCTTGTTTGAAATTTTTAATATTAAAAAACTTTATTATAATTTAGTATATCTCGTTGTCGTTGAGAAGGTTTTAAGTTTTATCTTATTATTATATTTTTTTTTTTTCTTGTTTTTAGTATCAAAAACCGATTGGGGTTTTGATATATTTTATATTATATATTATAAAAATAATATAAATATAATATATTTATTAATTATATTTATATATAAATAATTATATTTATATATATAAATAATTATATTTATATTATTTTTATTATGTATGTATGTATATTTATGTTGATATTAATTAGTTAATATCATATCCTTTGTTTAGGATAATTGTTCGATGGAGATTTTATTAATTAGGTAGACTTGTTTAATTTAAGCTGGTAAACTTTGAACTTTTTCGGGTTCCTAAAGTTTCAGGAAAACAAGTCTACCTAATTAATGGTTTTATTTTAATTGAAATTATATGTCTATAAGTTCGATTAAAATAAAATTTTGTAGTATGATTNNNNNNNNNNNNNNNNNNNNNNNNNNNNNNNNNNNNN
>Cambodia_Human_L4 - m
GTCGTTTATTTTTCGATTTTTTTATTTATGATTTTGTTGGTTTTTTTTGTTGTTTTTTTTGTTATACAGAGTATTGCTTTTATTACTTTATATGAGCGTCATTTGTTGGGTCTTAGTCAATCTCGACTTGGTCCTACAAAGGTAGGTTTTTTTGGTGTTTTTCAGGCTATTGTAGATGGAGTTAAGCTTTTAAGTAAAGAACAATTTTTACCTTATAATTCTTCTTATTTTTTTTTTTTGTTTATTCCTTCTGTTTCTTTTTGTTTGATATATTTGGAGTGGTTTGTTCTTCCTTTTTTTTTTGATTTTTTTACTTTTAATTATTCTGTTTTGTTTTTTCTTTGTTTAATTGGTTTTTCTGTTTATACTACTTTAATTTCTGGAATTGTTTCCAAATCTAAGTATTCTATAATTGGCTCTATTCGTTCTAGTAGTCAGAGTATTTCTTATGAGATTTCTTTTACCTTTTTTGTTTTCTGTGTTGTTCTTCATGTTGGTGTTTTTAGTTTTTTTAGTTTTTTTAGTTTTAGTATAGTTGTTCTTTTTTTTCCTTTCCTTATTATGATTATTGGTGAGCTTAATCGTGCTCCTTTTGATTTTTCTGAGGGTGAGAGTGAACTTGTTAGTGGTTATAATATTGAATATTCTAGTGTTGCTTTTGTTCTTTTGTTTTTGAGTGAGTATGGTGTTTTGATTTTTTTTTGTGTTCTTTTTTCTTTTTTATTTTTTGGTGGTTCTATTTTTATGTCTTTTTTTATTTTTTCTTTTTTGATTTTTATTCGTAGTTCTTTCCCTCGTTATCGTTATGATTTAATGATAGGTTTTTTTTGATTTGTTATGTTACCTATTTCTATGATTTTGTTTTTGTTTTTTTGTTTGTTATTTTTTTAGGGATTTAGTTTATATTAAAATGTTTGTTTTGCATACAAAAGAATTTTTTCTCTGGGTTTTTTTTTTTAGTTTATAGATTTGATTATGGTCATTGTAATGATAAAATGGTGTTATATAATTTTTAATCACTTGAGTGGACAATGTTTTTCTATCCCGGCAATGTATTGCTTGTATAAACTCAGTACCAGAATAATCGGATAGACTGAGTAAGCTTATACCCTAAATGTGTTTTGGCCATGGTTTTTTTTTTGATTTTTTTACAACTGTTTAGTGCAATGTGCAGTTTTTTTTTGTTGTTTTATCTTGGTCAATAAGATTAGATAAATGACCTGGATTAGTACCCAGTTAATCTAAATTTAAAAGTTGCAGGAGTAAAGTAATATTTAAACTGTAATAATATTGGCGGATTTTTTAATTATCTTTGGAGGTTGAGCTGTAATTGAGAACCCTCATTATCAGCTTTGATTTTTGTCGCATGTATGATCGTTTATGTCCTTCTTAAAGAGGTGCATTAAAGATTATTTGGTGTTTAATCAATGATATCTATTAAAACAGATAAATACCTGGTATATATCAAAGTTTTCGTTTGACCTACAATATCTTATGTTTCGGATAAGGGGGAGAGATTTTCCTTTGAAGTTGTAAAAGACAGTAAATGCTTTTTAATGTAGCATTGAAGTATTTAGAGAAATCGTACAAATCATCCATCAATTGCCCACAGGGGAGTAAGTTGTAGTAAAGTAGGTGTAGGGGAATCTGTACCTAGTTTAAGTTGGTTATATTTTAATAATTTGGTTTTTTTCCAAGTGTTTTTTCCTTCTTTAATAAGTTAGTATATTTTAGTACATTGGGTTCATATCCTAAAGGAGAATTTTCACTTATTTTTTATTGTTTTTTTTATTTAATTTTTTCTTTTTTAAGGGGGTACTTTTAAGGTTTTTGGGAGTTATTAGTATAAGAAGTATTTTTAATTGCAAATTAAAAGGTTAATAGCTTTTTTTATTCTTTTAAGTTTTTAAATGTTCCTGTCAGTTTTTCTTTATCTGTTTTTTGAAATTTTGGTAGTATTTTGGGTATGGTTCTTTTTTTTCAGATTTTTAGTGGTTTATTTTTATCTTTTTATTATGTTGCTGATGGTTTTAATTCTTTTTCTAGTGTCCAGTATATTATAAGTGATGTTAATTTTGGTTGGGTTTTTCGTATTTTGCATTTTAATGGTGCTAGTTTATTTTTTTTTTTTTTGTATTTACATTTTTTTAAGGGTCTTTTTTTTTGTAGTTATCGTTTATCTGGTACTTGGATTATTGGTTTAACTATTTTTTTTTTTGTTATAATGGAGGCTTTTATAGGTTATGTTTTAGTTTGGGCTCAGATGAGTTTTTGAGCTTCTGTTGTTATTACTAGTCTTTTAAGTGTCATTCCTTATTTTGGTTTTTCTATTGTTTATTGAATTTGGAGTGGTTTTTCTGTTGTTAATTCTACTCTTAAGTTTTTTTTTGTTATTCATTTTTTAATGCCTTGGTTGGTTTTTCTTTTAGTTTTTGTTCATTTATTTTTTTTACATTCTACTGGTAGGACTTCTGTTTTATATTGTCATGGTGATTATGATAAAATTAGTTTTTTTCCTTATTATTTTTATAAGGATTCTTATAATTTGGTTGTTTTTTTTCTTTTTTTTATTTTTTCTTTTTTTTTTCCTTTTTTACTTGGTGATCCTGAGATGTTTGTTGAGTCTGATCCAATGGTTAGACCTGTACATATTGTTCCTGAGTGATATTTCTTATTTGCTTATGCTATTTTGCGTGCTATTCCTAATAAAGTTTTAGGAGTTTTTTTTCTTGTTTTTAGTATTTTTATTTTTTATTTTTATGTTTTTTTTAATAATTATTATAGTGTTCTTGATAATTTGAATTTTTTTTTGGTTGTTTTTTTTATTTTGGTTTCTGTTTTTTTAAGTTGATTAGGTCAGTGTCATGTTGAATATCCTTTTATTGATTTGAGAGTTGTTTTTTCTTTTTTGTATTTTTTTTTTGCTTTTTTAATTGTTTTCTCTCGATTTTTAACTAAATTTATTTTTTCTTAGTAAACTTAGTATAATTTATTATATTGGATTTAGGATCCTGGGATTTTTGTTTACTTTTAATTATTTTCAAGGTTACATGATAGGGTTTTCCAATAATTATCTTTGTAGATATATGGATTGGTTTCATAATTTTAATTGTAGTTTGTTATTTGGTGTTTTATTTTTTGTTTTTATAGTTATTGTTAATCTTTTTGTTAATTCTTATTATTTTAAGAGTCATAATATTGAGTATCAATTTGGTGAGTTTTTATGTAGTTTGTTACCTTTATTTATTTTGGTTTTTCAAATGTTTCCTTCTTTATCTTTGTTGTATTTTAGTGGTTTGTCTTATTTAGATAGTAGTTTAACTGTTAAAGTTGTTGGTCATCAGTGGTATTGAAGTTATGATTATAGGGATATCGGTGTTGAGTTTGATTCTTATATAAAGTCTATTGATTCTTTATTGATTGGTGAGCCTCGTTTATTAGAAGTTGATAATCGCTGTGTTGTTCCTTGTGATACTAATATTCGATTTTGTATTACATCGGCTGATGTTATTCATTCTTGATCTCTTCCTTCTTTTTGTATTAAACTTGATGCTATGAGTGGTATTTTAAGTACTGTTACTTGTAGTTTTCCTATGGTTGGTGTTTTTTATGGTCAGTGTTCTGAGATTTGTGGTGCTAATCATAGTTTTATGCCTATTTGCTTGGAGGTTTCTTTGTTGGAAAATTTTAAAGATTGATGTTATTTAATGTCTAGTTAATTTTGAGGTATTAGTATATTTTAGTATTATTCTTTTTCGAGGAGTCGGATTTATACCTTTATTGAATTAGCATAATTTAATGTATTTGTTTTAAGCGCAAAAGATTTTATTCAATTTTACTCTTTTAGTTTATAAAAAATATGACTTTGAAGCAGTTAAGAATCATAGAGTATATTTTTTTTTTATATATATATTAGTATTGCATACTATGTTAGGATATTTTCAAAGATTTTGATAAATAGAAGCAAAGTGTTTAAGGTGTAGTTTTTTTTTTTGTTACAAAAATAATTTTACTACTCTTAGTGTTGATACATCGAACTTTGTGATATCTGTTTTTAATTTTTATATTAGAAAATTATATGTTGTTTTTTTTTTTTGTGGTTTCAATAATTTGAAGTTTTTTTGTTTTAAGTTTTATAACTTTACTACCTTACTTTTCTTTTTTTCTTTTTAATTATAATTCTTTATAGTTTTTATTATCTAACAATTAGTAAATTAATAAATTATGTTTTTTTTTTTAATATAAATGAATTACTAATTATCTGGTCAAATGTTTATTAAAGACTTAGGATTTATATTAAATCTGTCTTCTGCCCTATGGTTTTTTTAAATGGCAGTCTTAGCGTGAGGACATTAAAGTAGCAAAATAATTTGTGCTTTTATTGGGTTCGAGTATGAATGAAGTTTTGGCTGGTGATATTTTTTTTTTTTTTTGAATTTAATATACATCTAAAAAGAGATGTTTATAATAAAACAAAGATAAGTCTTCGGAAATTTTATTTCTATTAAAAATTTTTTTTTTTAGTAATTTATCTAGGGAAGATTATTATATAATTTTTTTTTACTATTTTTAATTTAAAAAATTACTCCGGAGTTAACAGAAAAACATGCCTTATGTAGTTCTTATATTTTGGTAAGTTTTACATCGATGTTGTATCTTTATTAGCTGAAGAGGAGAAATTTCAGTTTTTTAGACTGTTCTTCTTTTAATAAATAAAACGTGATATTAGTTTAATTCATCGTGAGATAGAATTGTTTATCTTGTTTATTATTTTTTTTTATCGGGATTAGTACGAAAGGAATTTCACTATAATTTTAAATTTTTTAATCTTTTTTTTAATTTTTTTTGTTTATTTTTTTCTTGCCTTAGTTTTCTTGTTTTTGATCCTTTAAAGAGTGCTTTTTTTTTAGTTCTTTCTTTAATTTTTTTGGTTTTTTTTATTTCTTTTGGTTTTTATGTTTGGTTTTCTTATTTTATTTGTTTGATTTTTTTGAGTGGTATTTTTGTTATCATTGTTTATTTTTCTAGTTTTTCTAAATATATTTATGTTAATGTTAATTTTTTTCTTGTTCTTTTTGTTTTCTTGTTTTTTTTTTTTTATTCTTTTTTTTTCTTTTTGGATCCTAGTTACTATAATTCTTTAAATTTTTTTTATTATGATTTGTTTTTTTCTTTTATTTTTTGGGTTGTTTTTTGTTTGTTTTTTTTTATAAATTTTATTAGTTTTTTTCTTTGTTTTTCTGGTGCTCTTCGACTATATTAATTTTGGTTTATTAGTATAATGAGTATATTTGATTTCCAATCAAATGGTTATTAAACTATGCTATTTTAGTTTATATAAAATGTCTAATTTGTAATTAGAAGAATTTTTAGCAACTTTCTAGTTTTTGTTTTTTATAGTACTAATCATAAAGATATTGGTAGTATTTATTTAATTTTTGGTTTATGAGCTGGTATAGTTGGTTCTGCTCTTTCTATAATTATTCGTATCGAGTTAAGTAAGCCTGGTATGTTTATTGGGGATGGTCAATTATATAATTCTATTTTAACTGCTCATGCTATTTTGATAATTTTTTTTATGGTTATACCTAGTATGATTGGTGGTTTTGGTAATTGAATGGTTCCTTTAATATTAGGTGCACCTGATATAAGTTTTCCTCGATTAAATAATATTAGTTTTTGATTGTTACCTGCCTCTATTTTTTTGGTTTTTTTGGCTTGTTTTGTTGATAATGGTTTAGGTACTAGTTGAACTATTTACCCTCCTTTATCTACTTCAGGTCACCCTGGTTCTAGTGTTGATTTGGCTATTTTCAGTTTACATCTTTCTGGTATTAGTTCTATTTTAGGTGGTATTAATTTTATGTGTACTGTTAAAAATTTACGTTCTAGTTCTGTTTCTCTTAATAATATGAGTTTATTTATTTGGACTATTTTTGTTACTGTTTTTTTATTGGTTTTGTCTTTACCTGTTTTAGCTGGTGCTATTACTATGTTGTTAATTGATCGTAATTTTAATGGTTCTTTTTTTGATCCTAGTTTTGGTGGTAATCCTTTGATTTATCAGCATTTGTTTTGGTTTTTTGGTCATCCGGAAGTTTATATTTTAATTTTACCTGCTTTCGGTATTATTAGTCAATGTACTTTATATTTGACTGGTAAAAAAGAAGTTTTTGGTTATTTGGGTATGGTTTATGCTATTTTAAGTATTGGTTTAATTGGTTGTGTAGTTTGAGCTCATCACATGTATACTGTTGGTATGGATTTTGATTCTCGTGCTTATTTTACTGCTGCTACTATAGTAATTGCTGTTCCTACTGGTGTAAAAGTTTTTAGATGGTTAGCTACTTTTTTTGGTACTGTTATAGTTTACCAACCTTTGTTATTTTGAGTTATAGGTTTTATTTTTTTATTTACTATTGGTGGTTTAACTGGTGTTATGTTATCTAATTCTAGAATTGACATTATTTTACATGATACTTATTATGTAGTATCTCACTTTCATTATGTTTTAAGTCTTGGTGCTGTTTTTGGTTTGTTTGCAGGTGTTACTTTGTGATGGTCTTTTATTACTGGTTTTGTTTTGAATAAAATTTATATGTATTCTGTTTTTTTTTTATTTTTTATTGGAGTTAATATGACTTTTTTTCCTTTACATTTTGCTGGTTTACATGGTTTCCCACGAAAATATGTGGATTATCCAGATGTTTATTCTTGTTGAAATGTTTTATCTTCTTTTGGTTCTCTTATTAGTATTTTTTCTCTTTTTTTTTTTGTTTTTGTTCTATTAGAATCTTTTATTAGTTATCGTGTTTTAGTTGTTGATTACTTTAATGGTGTTAGACCTGAAAATACTAATTTAGGTTATAATTTTTATCATAGTTTCCAAGATGGGGTTTATTTGAGAGTACCTCATAATTAATTGTTTTTATTTTTTATTGGTATTTTTTTCCTTTTTTATAAATTTCGACGTTTTATTTTTGTTATTATTTCTTTTGAATTTTTAATGATGGGAGTTTTTTATTTGTTTTCTTTTTTTTTTGGTTTTTTTTCTTTTTTTTACTTTTTATGTTTTAGTGTTTTTTGTAGTCTTATGGGTGTTGTTTTAATAGTTTATTTTATTAAGTTTTATGGTTGTGATTATGTTTTTTTTTAAAATCACATAATATCAAACCCCAATTGAGTGGTTAGCTTAAGTTTAAAGCACCGGATTTTTAATCCGGGGATTAATCTGCTTAAAACTGTTTTTATTTTGATTTGAAATCAAAATTTGGATTTTTCCGCAGTTTTTGTCTTTATTTTTGATTTTTTTTTATTGTTTTTTGTTTTTGTTTTTTGTTTTTGTTTTTTGTTTTGTTTTTGTTTTTTGTTCCTTTTTTTAAGTTTTCTTTCTTTTTTTTTGATTTTGGTTTTATTGTTTTTAAGTTTAATTTTTATTTAAGTAGTATTGTTTTTTCTTTTGTTTTGATTTTGATTTCTGTTAGTGTTTTTTTTTATAGTCTTTATTATCTTAATATGGAAATTAATTTTTTTTATTATTTTTTTGTTTTACTTGTTTTTATTTGTAGTATATTTTTTTTGGTTTTTTGTGATAGTGTTTTTTTTGTTTTGCTTGGTTGAGATTTGTTAGGTATTTCTAGTTTTTTTTTAGTTCTTTTTTATAATAATTGGGATAGTTGTAGGGGTTCTATGAATACTGTTTTGACCAATCGTATGGGTGATTTTTTTATTTTTGTTTTTTTTTCTTTGTCTTTTTTTACTTTTTTTAATTTTTTTAGTTTTTCTTATTTTTGTTTTTATTCTTCTTTTTTTCTTGTTTTGGCTGCTTTTACTAAGAGTGCTCAGTTTCCTTTTGGTGGTTGATTGCCTAAGGCAATAAGTGCTCCTACTCCTGTTAGTTCTTTGGTACATAGTAGTACTCTTGTCACTGCTGGTATTGTTTTGATAATTAAATTTAATGTTATTATTATGAGTTCTTTTCTTTTGAAGTTGGTTCTTATTTCTGGTGTTTTTACTATGTTTTTTTCTAGTTTTTGTGCTTTATATGAGAATGATTTAAAGAAGGTTGTTGCTCTTAGTACTTTATCTCAAATGGGTCTTTCTATGGTTTCTTTTGGTTTTGGTTTAAGTTTTCTTTGTTATGTTCATTTATTGAGTCATGCTATTTTTAAGAGTTGTCTTTTCATACAGATTGGTTATTTGATTCATTGTTCTTTTGGTCAACAGGATGGTCGTGGTTATTCTTTTGGTAATTTACCTTATTTTGTCCAGCTTCAGATTTTGATTACTCTTTTTTGTTTGTGTGGTTTGTTTTTTTTGAGTGGTTCTGTTAGTAAAGATTATATTCTTGTTTATTTTTTTTCTAATTATTTTATGTTGTTTTTTTCTTTTTTTTTTTTTATTTCTGTTTTTATTACTTTTTTATATAGTTATCGTATTTGAAGTAGTCTTTTTTTAACTTTTTTTAATTCTTTATATTATAGTTGTAGTAGTTTTTTGTTTTTTTTTATTAGTATTCCTTTGGTTTTTTTTTCTTTATTTTTTATTTGGTGGTTGAATCTTAATTTTTTTAGAATTCCTGTTGTTTTTGTTTATATTGATTTTTATTTTTTTTTTTTTTTTATTTTATTGTTTTTGTTTTTTTATTTTATTGTTTTTAAGTTTTTATCTTTTTCTGTTTATTGTTTTTTGATAGATTATTTTCCTATTTTGTTTACTCGTTTTTTTTATGATTTTAAGTTTTTTGATCTGTTTTTGAATAAGTTAAATTTTACTTTTTTTTCTTTTTTTTCTTTTTCTAGTTTTGTTTCTATATCTTTTTATTTTAATAAGTTTAATTTTTTAGTTGTTTTCATTTTTCTTATTTTTGTTGTTTTTTAGGTATCTAATTTATTTTTTTAGTTTTTTAAAGTTTTTTTTTTTRTTGATTTTTTTTTTTTTTTATGATTTTTTTTTTTTGTTTTTTTCTTTTGCTTTTTGTTTTTTTTGTTTTAGTTTTTTTTGTTGGTCTGGTAATTTTTTTTTAATTGATTCTTATTTTTATGTTGCTGTTTGTTTTATGTCTGTTTTTATTTTTTCTTTGGTTTTGGTTTCTGAGCGTCATCGTGTTATTGTTTTTTTTTCTAAGGTTCTTTTGGTTATTTCTTTTTTTTTTTTTTTTTCTTATAGTGTTTTTTATTTGTATGTTTTTTTTGAGCTTTCTATAGTTCCTATTATTATTTTAATTCTTGGTTATGGTTATCAGATTGAGAAGGTTAATTCTTTTTTTTATCTTGTGTTTTATGCTACTTTTTGTAGTGTTCCTTTTCTTTTTGTTTATTTTAGTTTGGATTTTTTTTTTGTTGTTCCTTATTTTGATTGTTTTATTTCTTGGGAAATGGTTTTTATTATTAGTTTGGCTTTTATAATGAAATTTCCTGTTTTTTTTTTACATCTTTGGCTACCTAAAGCTCATGTTGAAGCTCCTACTTCTGCTAGTATTTTATTAGCTGGTTTGTTATTGAAGTTTGGTACTGTTGGGTTTGTTCGTATTATAAAGAGTCTTAGTTATTGTCATATTAATTATTGGTTTTTTTTTTCAGTTTTGGGTATGTTTATTTCTTGTTTTGTTTGTGTTTTTCAGAGTGATTTTAAGTCTTTAGCTGCTTATTCTTCTGTTGTTCATATGAATTTTTTGTTGTTTTTTCTTTTGTTTTTTGGTTTATACTCTAAAACTGGTAGTTTTTTAATGATGGTTTCTCATGGTTATACTTCTTCTGTTATGTTTTATTTTATTGGTGAGTTTTATCGTTCTTTAGGTAGTCGAATGATTTATTTTTTGAATAGTTTTATGTCTTCTAGTTTTATTTTTTCTTTCTTGATTTCTTTGGTTTTTTTATCTAATTGTGGTATACCTCCTTCTATTTCTTTTTTTTCTGAGTTTTTTTCTTTTTCTGGTTTTTTTTCTTTGTTTTATAATGTTTTTTTTTTGGTTTTTTTTTATTTTTTTGTTTCTTTTTATTATTGTGTTTATATTATTGTTATTTCTTTTTTAGGTAAGAAGTTTTTTTTTTTTAAGAGTTGATTTTTTTTTTGATCTCTTCCCTTAATTTTTTTTTGTTTTAATGTTTTTGGTTTTTTTTTATTTTTTTAATAGATTTAAGTTAAGTTAAACTATTAGTCTTCAAAACTAAAAATTTTATCTATAAGGTATTTAGTAGGAATTTTCTATATCCAATTGCGGTTTGGAAGTTTTTTTACCTTAACAAATTTTAGGCGAGTCTTCTAAACTTGTTTTGGGTTTTCCCGTTTGTTTTTTAAGTTTTTTCATAATTTCCATGTTTTGAGTTTTTCTACTTATCCTTTTTTTATGTTTATTTCTTTAAGTTCTCTTTTTTCTTCTTTTGTTGTTTTTTTCAAGTTTGGTATTTTTTCTTTTCTTTTTTTTTCTTTTTTTTCTTTTTTAGTTCTTATTTTTTGTTGGTTTAAAGATATTTGTATGGAGGGTCTTTGTGGTTATCATAATTTTTATGTTATAGATGGTTTTAAGTTTGGTTTTGTTTTGTTTATTTTTAGGGAGTTAATGTTTTTTTTTGGTGTTTTTTGGTTTTATTTTGATTCTGCTTTGGTTCCTGCTCATGAGATTGGTTGTGGTTGGGGATTTTTTGGTTTTGATAAGATTAATCCTTTTGGAGTTCCTCTTTTAAATACTGTTATTCTTCTCAGAAGTGGTGTTACTGTTACTTGGTCTCATTATTGTCTTTTGAATAATTTTTATTGTTTAGATGGTTTAATTTTAACTATTCTTCTTTCTTTTATTTTTATTTTGGTTCAGTTTTTTGAGTATAAGAGTTCTAGTTTTTCTATTTCTGATGGTGTTTATGGTAGTATTTTTTATTTTTCTACTGGTTTTCATGGTTTTCATGTTATTTTAGGTTCTATTTTTTTGACTTATAATCTTTTTCGTTTTTTATTATACCATTTTAATTATTCTCATCATTTGGGTTATGAGTTTTCTATTTTGTATTGGCATTTTGTAGATGTTGTTTGGTTATTTTTATTTGTTTTTGTTTATTGGTGAGGTTATTAGGTTTTATTTTTACTTTTTGGATTTTTTTAACTTTTTTGATTTTTTTATTTTTGTTTTTGTTTTACAGTTTATTTTTTGTCAAAAGGATAGTTTAATTAGTGTTTTTTTTAATAAGTTTTTTTCTTTTTTAGTTGGTGTTTTTTCTTATAATTCTTCTTGCTCCATCAGATATATTTTTTCTTCTTTTATTTTTGTTTTTTTGTTGACTTGTTGTTTTGGTGGTTATTTTAGTTATTCTTTTTGTCCTTTGGGTATTATTGAGTTTACTTTTTTTTTTTCTTTTGTTTCTTGATTTTCTACTTTTTTGTTTTTGATTTCTAGTCAGAAGTTTTCTGTTTATATGAAGAAGTCTGGTGATGGTTTTTTTAAGACTTTTTTTTTATTTTTTGTTGAGATTATTAGTGAGTTTAGTCGTCCTATTGCTTTGAGTGTTCGTTTGTTTGCTAATATTATAGTTGGTCATGTTATTAGTGCTTGTTTTTATGTTTTTTTTGAGTGTGTTTTTGGTTTTTCTTTTTTAATTGTTTTTGCTATTGTTTTTGAGTGTTTTGTTTTTATTTTGCAGAGTTATATTTTTTCTCGTTTAATTTATTTATATATTAACGAGTAGCTTTTTAGTTTATTTAAAATTTTTACTTGTGGTGTAAAGGAAATTTGAGCTTTGTAAGTTAGTTTAAGTAGAATTTTTGTTTTTGGTGCAAATGGTTATCTTACATTGAGGATTATTTTAATTTAGAATATTTAGCTGTTAACTAAAAGGTTTATCTTCATAAGAGTTTAGTTTATATTTAAAATATTAAATTGTAAATTTAAAGTTTTTTGCTCTTGCAGTAATTAGTTTAATTAAAATATAACATTTGGATTGTTAAGTTTTTTTACTGATTTTTCTTTTATTTTTTTGTTATTTTTGTTTTTTTTTTAAATTGTTTTATTTGTAATATTATTTTTTGATGGAGTGTTTTTTTTTTAATGACTCTTGTTTTTGTTTTTTTAAATTTTAATAATTCTTATTCTTCTATTAATTATTTTATTTTTCAGGAGTTTCTTGGTTTGCTTTTTGTTTTTTTTTCTTTTGGTGTTTTTCAATTTTTTATTATTTTATTAAAGGTTGGTGTATCTCCTTTTCATTTTTGGTGTTTAAATATTTTTAATGGTCTTAGAGGTTTTAGCACTTTTTGATTTCTTACTTTCCAAAAGTTACCCTATTTTCCTGTTTTTTCTTTTATTTTTGATTATAGTTTTTTTTTTTTTCTTGTTTTTGGTATTATTTTTTGTTATTTCAATCTTTTTTTTTGTAAATCTTTTAAGAGCATAGTTTTTATTTCTTCTGTTGAGTCTTTTAATTGGTTGTTAATTTCCCTTTTTTCTTCTTTGTTTTCTGGTTTTTTTTTGTTTCTTTATTATGTTTTTGTTATGTTTTTTTTGTTGGATTACAGTTCTACTAAAGGTTATGATTTTTATAATTGGGAATTGGTTTTTCTTTTTATAAATTTTCCTATGACTATTACTTTTTTTATTAAAATTTTTTCTATTATTTTTTTTTTTAATATTAGTTCTTTTTATCTATTGTTTGTTTTATTTTTAATGGTTTTTTCTGTTTTTGGTTTTGGTTTTTGGTTTTTTAATGTTGGTTTAAAATTTAGTTATTATGGTTTTTATAATTTTAGTTTTTTTTATTTTGTTTTTTTTCCTTTGATGTTTTTTTGTCTTTTTTAAAAGAGTTTTAGTTTATATAGAATTTATCACTTACAATGATGGGGTTTAAACTCTTACCAATTTAGTAAAATTTTATTATATTGCTTTGATATGGCAAAGTTCTTTTTGATTTGGTATTTTTTGTTTTATTTTTAGTAGCTCTTTTTTCTTTTTTATTTGCTTTTTTTTTTTATTTGTTTGTTTATTTTGCTTCTTTTTTTGATTTTTATTTTTGTAAGTCTTCTTCTTTTGAGAGTGGTTTTATGAGTGTTGGTTTAATTCAGAATTCTTTTAGAATTCACTTTTTTGTTATTATAATTATGTTTGTTGTTTTTGATTTGGAGATTGTTATTTTTATTGGTATTCTTATTTCTGATTTAAATTCTTTTGTTTGTTTTTTTTTTTTGTTTTTTTTTTTGTTCTTGTTTTTTTATATGGAGTGGTATTATGGTAAGCTTGTCTGAAATTTTTAATAGTAAAAAACTTTATTATAATTTAGTATATCTCGTTGTCGTTGAGAAGGTTTTAAGTTTTATCTTATTATTATATTTTTTTTTTTTCTTGTTTTTAGTATCAAAAGCCAGTTGGGGTTTTGATATATTWTATATTATATATTATAAAAATAATATAAATATAATATATTTATTAATTATATTTATATATAAATAATTATATTTATATATATAAATAATTATATTTATATTATTTTTATTATGTATGTATGTATATTTATRTTGATATTAATTAGTTAATATCATATCCTTTATTTAGGATAATTGTTTGAGGRAAATTTTATTAATTAGGTAAACTTGTTTCATTTAAGCTGATAAACTTTGGACTTTTTTAAGTCCCAAAAGTTTCAGGAAGACAAGTTTACCTAATTAATGGTTTTATTTTAATTGAAATTATATGTCTATAAGTTCGATTAAAATAAAATTTTGTAGTATGATTGTATACTATATNNNNNNNNNNNNNNNNNNNNNNNNNN
>Cambodia_Dog_L5 - m
GTCGTTTATTTTTCGATTTTTTTAGTGATGTTAATTTTGGTTTTTTTGGTTATTTTTTTTGTTATACAGAGTATTGCTTTTATTACTTTATACGAGCGTCATCTTTTAGGTCTTAGTCAATCTCGTTTAGGTCCTACGAAGGTGGGTTTTTTTGGTGTTTTACAAGCCATTGTTGATGGTATTAAGCTTCTTAGTAAGGAGCAATTTTTACCTTATAATTCTTCTTATTTTTTTTTTTTGTTTGTTCCTTTAGTTTCTTTTTGTTTGATATATTTGGAGTGATTTGTTTTGCCTTTTTTTTTTGATTTTTTTACCTTTAATTATTCTGTTTTGTTTTTTCTTTGTTTGGTTGGTTTTTCTGTTTATACTACTTTGATTTCTGGTATTGTTTCTAAGTCTAAGTATTCTATGATTGGTTCTATTCGAGCAAGTAGTCAGAGTATTTCTTATGAAATTTCTTTTACTTTTTTTGTTTTTTGTATTGTTTTACATGTTGGTGTTTTTAGTTTTTTTAGTTTTTTTAGTTTTAGCATATTGGTTCTTTTTTTTCCTTTTTTAATTATGATTATTGGTGAACTTAATCGTGCTCCTTTTGATTTTTCTGAGGGTGAGAGTGAACTTGTTAGTGGTTATAATGTTGAGTATTCTAGTGTTTCTTTTGTTTTGCTTTTTCTTAGTGAGTATGGTGTGTTGATTTTCTTTTGTGTTTTGTTCTCTTTTTTGTTTTTTAATGGTTCTGTTTTGTTTTCTTTTTTTGTTTTTTCTTTGTTGATTTTTATTCGTAGTTCTTATCCTCGTTATCGTTATGATATAATAATAGGTTTTTTTTGGTTTATTATATTACCTATTTCTATGGTTCTTTTTTTGTTTTTTTGTTTGTTATTTTTTTAGGGATTTAGTTTAAATTAAAATTTTTGTTTTGCATACAAAAGGATTTAATCTCTGGWTTTTTTTTTTTGGTTTATAGATTTGATTATGGTCATTGTAATGATAAAATGGTGTTATATAATTTTTAATCACGTGAGTGGACAATGTATTTCTATCCCGGCAATTTATTGCTTGTATAAACTCAGTACCAGAATAATCGGATAGACTGAGTAAGCTTATACCCTAAATGTGTTTTAATCATGGTTTATTTTTTGATTTTTTTACAACTGTTTAGTGCAATGTGCAGTTTTTTTTTRATTTTTTGTCTTGGTTGATAAGATTAGATAAATGACCTGGATTAGTACCCAGTTAATCTAAATTTAAAAGTTGCAGGAGTAAAGTAATATTTAAACTGTAATAATATTGGCGGATTTTTTAGTTATCTTTGGAGGTTGAGCTGTAATTGAGAACCCTCATTATCAGCTTTGATTTTTGTCGCATGTATGATCGTTTATGTCCTTCTTAAAGAGGTGCATTAAAAATTATTTGGTGTTTAATCAATGATATTTATTAAAACAGATAAATACCTGGTATATATTAAAGTTTTCGTTTGACCTACAATATCTTATGTTTCGGATAAGGAGGAGAGATATTTCCTTGAAGTTGTAAAAGACAGTAAATACTTTTTAATGTAGTATTGAAGTACTTAGAGAAATCGTACAAATCATCCATCAATTGCCCACAGGGGAGTAAGTTGTAGTAAAGTAGGTGTAGGGGAATCTGTACCTAGTTTAAGTTGGTTATATTTTAATAATTTGGTTTTTTTCCAAGTGTTTTTTCCTTCTTTAATAAGTTAGTATATTTTAGTACATTGGGTTCATATCCTARAGGAGAWTTTTCACTTATTTTTTWTTGTTTTTTYTATTTWATTTTTTYWTTTTTAAGGGGGTATTTTTAAGGTTTTTGKGAGYTATTAGTATAWTWAGTATTTTTAATTGCAAATTGAAAGGTTTTTAGCTTTTTATATTCTTTTAAGTTTTTAAATGTTCCTGTTAGTTTTTCTTTATCTATTTTTTGAAATTTTGGTAGTATTTTGGGTATAGTTCTTTTTTTTCAGATTTTTAGTGGTCTTTTTTTAACTTTTTATTATATTGCTGATGGTTTAAATTCTTTTTCTAGTGTTGAGTATATTATAAGTGATGTTAATTTTGGTTGGATTTTTCGTATTTTGCATTTTAATGGTGCTAGTTTGTTTTTTTTTTTTTTATATCTTCATTTTTTTAAGGGTTTGTTTTTTTGTAGTTATCGTTTGTCGTGTACTTGGATTGTTGGTCTTACTATTTTTTTTTTTGTTATGATAGAGGCTTTTATGGGTTATGTTTTGGTTTGGGCTCAGATAAGTTTTTGGGCTTCTGTTGTTATTACTAGTCTTTTGAGTGTTATTCCTTATTTTGGTTTTACTATTGTTTATTGGATTTGGAGTGGTTTTTCTGTTGTTAATTCAACTCTTAAGTTTTTTTTTGTTATTCATTTTTTATTGCCTTGGTTAGTATTTTTATTGGTTTTTGTTCATTTGTTTTTTTTGCATTCTACTGGTAGTACTTCTGTCTTATATTGTCATGGTGATTATGATAAGATTAGTTTTTATCCTTATTATTTTTATAAAGATTCTTATAATTTGGTTGTTTTTTTGCTTTTTTTTATTTTTTCTCTTTTTTTTCCTTTTTTWYTGGGTGATCCTGAGATGTTTGTTGAATCAGATCCTATAGTTAGACCTGTTCATATTGTACCTGAGTGGTATTTTTTATTTGCTTATGCTATTCTTCGTGCTATCCCTAATAAAGTTTTAGGTGTTTTTTTTCTTGTTTTTAGTATTTTTATTTTTTATTTCTATGTTTTTTTTAATAATTATTATAGTGTTTTAGATAATTTGAATTGTTTTTTGGTTTCTATTTTTATTTTGGTTTCTATTTTTTTGAGTTGATTAGGTCAATGTCATGTTGAATATCCTTTTGTCGATTTGAGTGTTATTTTTTCTTTTTTATATTTTTTTTTTGCTTTTTTAATTGTTTTTTCTCGATATTTAACTAAATTTATTTATTCTTAGTAAACTTAGTATAATATATTATATTGGATTTAGGTTTCAATGATTTTTGTTTACTTTTAATTATTTTCAAGGTTATATGATGGGGTTTTCTAATAATTATCTTTGTAGGTATATAGATTGATTTCATAATTTTAATTGTAGTCTTTTGTTCGGTGTTTTGTTTTTTGTTTTTATAGTTATTGTTAATTTGTTTGTTAATTCTTATTATTTTAAGAGTCATAGTATTGAATATCAATTTGGTGAGTTTTTATGTAGTTTATTACCTTTATTTATTTTGGTTTTTCAAATGTTTCCTTCTTTATCTTTGTTGTATTTTAGTGGTTTATCTTATATAGATAGTAGGTTAACTGTTAAGGTTGTTGGTCATCAATGGTATTGAAGTTATGATTATAGTGATATTGGTATTGAGTTTGATTCTTATATAAAATCCATTGATTCTCTTTTGATTGGTGAACCTCGTTTATTGGAAGTTGATAATCGTTGTGTGGTTCCTTGTGATACTAATATTCGTTTTTGTATTACTTCTGCAGATGTTATTCATTCTTGGTCTTTGCCTTCTTTTTGTATTAAGCTTGATGCGATAAGAGGTATTTTAAGTACTGTTACTTGTAGTTTTCCTATAGTAGGTGTATTTTATGGTCAGTGTTCTGAAATTTGTGGTGCTAATCATAGTTTTATACCTATTTGTTTAGAGGTTAGTTTATTGGAAAATTTTAAGGATTGATGTTATTTAATGTCTAGTTAATTTTGAGGTATTAGTATATTTTAGTATTATTCTTTTTCGAGGAGTCGGATTTATACCTTTATTGAATTAGCATAATTTAATGTATTTGTTTTAAGCGCAAAAGATTTTATTCAATTTTACTCTTTTAGTTTATATAAAATATGACTTTGAAGCAGTTAAGAATTATAGAGTATATTTTTATGTTGAATATATGTTAGTATTGCATACTATATTAGGATATTTTCAAAGWTTTTGATTAATAGAAATAGAGTGTTTAAATTGTAGTTTGTTTTTTTGTTACAAAAATAATTTTACTGCTTTTAGTGTTGAAACATCGAACTCTATGATATCTGTTTTATATTAACATATTAGAAAATTATATATTATGTTTTTTTTTYKTAGTTTCAATAATTTGAAGTTTTTTTGTTTTAAGTTTTATAACTTTACTACTTTTTWTTTTTTYTTTTWTTTTTGATTATAAGGCTTTATAATCTTTATTATCTAATAATTAGTAAATTAATAAATTATGTTTTTGTTTTTAATATAAATGAATTACTAATTATCCGATCAAATGTTTATTAAAGACTTAGGATTTATATTAAATCTGTCTTCTGCCCTATGGATTTTTTAAATGGCAGTCTTAGCGTGAGGACATTAAAGTAGCAAAATAATTTGTGCTTTTATTGGGTTCGAGTATGAATGAAGTTTTGGTTGGTGATATTTTTTTTTTTTTTTGAATTTAATATATATCTAAGAAAAGATATCTATAATAATACAAAGATAAGTCTTCGGAAATTTTATTTCTATTAAAWATTTTTTWWTTTAGTAATTTATCTAGGGAAGATTATTATATAATTTTTTTTTACTATTTTTAATAAAAAAAATTACTCCGGAGTTAACAGAAAAACATGCCTTATATAGTTCTTATATTTTGGTAAGTTTTACATCGATGTTGTATCTTTATTAGCTGAAGAGGAGAAATTTCAGTTTTTTAGACTGTTCTTCTTTTAATAAATAAAACGTGATATTAGTTTAATTCATCGTGAGATAGAATTGTTTATCTTGTTTATTATTTTTTTTTATCGGGATTAGTACGAAAGGAATTTCATTATAATTTTAAATTTTTTAATTTTTTTTTTAATTTTTTTTGTTTATTTTTTTCTTGTCTTAGTTTTCTTGTTTTTGATCCTTTGAAGAGTGCTTTTTTTTTGGTTCTTTCTTTAATTTTTTTGGTTTTTTTTATTTCTTTTGGTTTTTATGTTTGGTTTTCTTATTTTATTTGTTTGATTTTTTTAAGTGGTATTTTTGTTATTATTGTTTATTTTTCTAGTTTTTCTAAGTATGTTTATGTTAATATTAATTTTTTTCTTGTTTTTTTTGTTTTTTTATTYTTTTTTTTTTATTCTTTTTTTTTTTTTTTAGATTCTAGTTACTATAATTCTTTGAATTTTTTTTATTATGATTTGTTTTTTTCTTTTGTTTTTTGGGTTGTTTTTTGTTTATTTTTTTTTATGAATTTTATTAGTTATTTTCTTTGTTTTTCTGGTGCTCTTCGATTATATTAAYCTTGGTTTATTAGTATAATGAGTATTTTTGATTTCCAATCAAAGGGTAATTAAACTATGCTATTTTAGTTTATTTAAAATTTCTAACTTGTAATTAGAGGAATCTTTAGCAACTTTTTAGTTTTTGTATTTTATAGTACTAATCATAAGGATATTGGTAGTGTTTATTTAATTTTTGGTTTGTGGGCTGGTATAGTTGGTTCCGCTCTTTCTATGATTATTCGTATTGAATTGAGTAAACCTGGTATATTTATTGGGGATGGTCAGCTTTATAATTCTATTTTAACTGCTCATGCTATTTTAATAATTTTTTTTATGGTTATACCTAGTATGATTGGTGGTTTTGGTAATTGGATAGTTCCTCTTATATTAGGTGCCCCTGATATAAGTTTTCCTCGTTTAAATAATATTAGTTTTTGATTGTTACCTGCATCTATTTTTTTGGTTTTTTTGGCTTGTTTTGTTGATAATGGTTTAGGTACTAGTTGAACTATTTACCCTCCTTTATCTACTTCTGGTCATCCCGGTTCTAGTGTAGATTTGGCTATTTTTAGTTTGCACCTTTCTGGTATTAGTTCAATTTTAGGTGGTATTAATTTTATGTGTACTATTAAGAATTTGCGCTCTAGTTCTGTCTCTCTTAATAATATAAGTTTGTTTATTTGAACTATTTTTGTTACTGTTTTTTTATTGGTTTTATCTTTACCTGTTTTAGCTGGTGCTATTACTATATTATTGATTGATCGTAATTTTAATGGTTCTTTTTTTGATCCTAGTTTCGGTGGTAATCCTTTAATTTATCAACATTTGTTTTGGTTTTTCGGTCATCCAGAAGTTTATATTTTAATTTTACCTGCTTTTGGTATTATTAGTCAGTGTACTTTATATTTGACTGGTAAAAAAGAAGTTTTTGGTTATTTAGGAATGGTTTACGCTATCTTAAGTATTGGATTGATTGGTTGTGTAGTTTGGGCTCATCATATGTATACTGTTGGAATGGATTTTGATTCTCGTGCTTATTTTACTGCTGCAACTATAGTAATTGCTGTACCCACTGGTGTTAAGGTTTTTAGTTGGTTGGCTACTTTTTTTGGTACTGTTATAGTTTATCAACCTTTGTTGTTTTGAGTTATAGGTTTTATTTTTTTATTTACTATTGGTGGTTTGACTGGTGTTATATTATCTAATTCTAGAATTGATATTATTTTACATGATACTTATTATGTAGTATCTCATTTTCATTATGTTTTGAGTTTAGGTGCTGTTTTTGGTTTGTTTGCAGGTGTTACTTTGTGATGGTCTTTTATTACTGGTTTTGTTTTGAATAAGATTTATATATATTCTGTTTTTTTTTTGTTTTTTATTGGTGTTAATATAACTTTTTTTCCTTTGCATTTTGCTGGTTTACATGGTTTTCCACGAAAATATATAGATTATCCAGATGTTTATTCTTTTTGAAATGTTTTATCTTCTTTTGGTTCTCTTATTAGAATTTTTTCTCTTTTTTTTTTTGTTTTTGTTTTGTTAGAGTCTTTTATTAGTTATCGTGTTTTGGTTGTTGATTATTTTAATGGAGTTAGTCCTGAAAATACTAATCTTGGTTATAATTTTTATCATAGTTTCCAAGATGGAGTTTATTTGAGTGTACCTCATAAATAGTTGTTTTTATTTTTTATTGGTATTTTTTTTCTTTTTTATAAGTTTCGACGTTTTATTTTTGTAATTATTTCTTTTGAGTTTTTGATAATAGGTGTTTTTTATCTATTTTCTTTTTTTTTTGGTTTTTTTTCTTTTTTTTATTTTTTATGTTTTAGTGTTTTTTGTAGACTTATGGGTGTTGTTTTAATGGTTTATTTTATTAAGTTTTACGGTTGTGATTATGTTTTTTTTTAAAATCACWTAGTATCAAACCCCAATTGAGTGGTTAGCTTAAGTTTAAAGCGTTGGATTTTTAATCCAATGATTTATCCACTTAAAACTGTATTTATTTTGATTTGAAATCAAAATTTGGATTTTTCCGCAGTTTTTGTCTTTATTTTTGATTTTTTTTTGTTGTYTTTTGTTTTTTTTTKTTGTTTTTGTTTTTTGTTTTTTTTTTGTTKTTTGTTCCTTTTTTTAAGTTTTCTTTTTTTTTTTTTGATTTTGGCTTTATTGTTTTTAAGTTTAATTTTTATTTAAATAGTATTGTTTTTTCTTTTGTTTTGATTTTAATTTCTGTTAGTGTTTTTTTTTATAGTTTGTATTATTTAAATATGGAAATTAATTTTTTTTATTATTTTTTTGTTTTATTGGTTTTTATTTGTAGTATATTTTTTTTGGTTTTTTGTGATAGTGTTTTTTTTGTTTTGCTTGGTTGGGATTTATTAGGTATTTCTAGTTTTTTTCTAGTTCTTTTTTATAATAATTGGGATAGTTGTAGGGGTTCTATGAATACTGTTTTGACTAATCGTATAGGTGATTTTTTTATTTTTGTTTTTTTTTCTTTGTCTTTTTTTACTTTTTTTAATTTTTTTAGTTTTTCTTATTTTTGTTTTTATTCTTCTTTTTTTCTTATTTTGGCTGCTTTTACTAAGAGTGCTCAGTTTCCTTTTGGTGGTTGGTTACCTAAGGCTATAAGTGCTCCTACTCCTGTTAGTTCTTTGGTTCATAGTAGTACTCTTGTTACTGCTGGTATTATTCTTATAATTAAGTTTAATGTTTTAATTATAAGTTCTTTTTTGTTGAAGTTGGTTTTGATTTCTGGTGTTTTTACTATGTTTTTTTCTAGTTTTTGTGCTTTGTATGAGAATGATTTGAAAAAGGTTGTTGCTTTAAGTACTTTGTCGCAAATGGGTCTTTCTATAGTTTCTTTTGGTTTTGGTCTTGATTTTCTTTGTTATGTTCATTTATTGAGTCATGCTATTTTTAAAAGTTGTCTTTTTATACAGGTTGGTTATTTGATTCATTGTTCTTTTGGTCAGCAGGATGGTCGTGGTTATTCTTTTGGTAATTTACCTTATTTTGTTCAGCTTCAAATTTTGATTACTCTTTTTTGCTTGTGTGGTTTGTTTTTTTTAAGTGGTTCTGTTAGTAAGGATTATATTCTTACTTTTTTTTTTTCTAATTTTTTTATGTTTTTTTTTTCTWTTTTTTTTTTTGTTTCTGTTTTTTTTACTTTTTTATATAGTTATCGTATTTGAAGTAGTTTTTTTTTAACTTTTTTTAATTCTGTTTATTATAGTTGTAGTAGTTTTTTGTTTTTTTTTATTAGTTTTCCTTTGGTTATTTTTTCTTTATTTTTTATTTGGTGGTTGAGTTTGAATTTTTTTAGTATTCCTGTTGTTTTTGTTTATTTGGATTTTTATTTTTTTTTTTTTTTTGTTYTATTGTTTTTWWTTTTTTATTTTATTGTTTTTAAGTTTTTGTCTTTTTCTATTTATTGTTTTTTAATGGATTATTTTCCTATTCTTTTTACTCGTTTTTTTTTTGATTTGAAATTTGTTGATTTGTTTTTAAATAAGCTTAATTTTTCTTTTTTTTCTTTTTTTTCTTATTCTAGTTTTATTTCTATGTTTTCTTATTTTAATAAGTTTAATTTTTTAGTGGTTTTTATTTTTTTGATTTTTATTGTTTTTTAGTTATCTAATTTATTTTTTTAGTTTTTTAAAGTTTTTTTTTTTGTTGTTKTTTTTTTTTTTTTATGATTTTTTYTTTTTGTTTTTTTCTTTTTGTTTTTGTTTTTTTTGTTTTAGTGTTTTTTGTTGGTCTGGTAATTTTTTTTTAGTTGACTCTTATTTTTATGTTGCTGTTTGCTTTATGTCTGTTTTTATTTTTTCTTTGGTTTTGGTTTCTGAGCGTCATCGTGTTATTGTTTTTTTTTCTAAGGTTCTTTTGATTATTTCTTTTTTTTTTTTCTTTTCTTATAGTATTTTTTATTTGTATGTTTTTTTTGAACTTTCTATAGTTCCTATTATTATTTTAATTCTTGGTTATGGTTATCAAATTGAGAAGGTTAATTCTTTTTTTTATCTTGTTTTTTATGCTGTTTTTTGTAGTGTACCTTTTCTTTTTGTTTATTTTAGTTTGGATTTTTTTTTTGTTGTTCCTTATTTTGATTGTTTTATTTCTTGGGAGATGGTTTTTATTATTAGTTTGGCTTTTATAATGAAGTTTCCTGTTTTTTTTTTACATCTTTGGTTACCTAAGGCTCATGTAGAGGCTCCCACTTCTGCTAGTATTCTTTTAGCTGGTTTGTTGTTGAAGTTTGGTACTGTTGGGTTTGTTCGTATTATAAAGAGTCTTAGTTATTGTCATATTAATTATTGGTTCTTTTTTTCTATTTTAGGTATGTTTGTTTCTTGTTTTGTTTGTGTTTTTCAGAGTGATTTTAAGTCTTTGGCTGCTTATTCTTCTGTTGTTCATATGAATTTTTTATTGTTTTTTCTTTTGTTTTTTGGTTTATATTCTAAAACTGGTAGTTTTTTAATGATAGTAGCTCACGGTTATACTTCTTCTGTTATGTTTTATTTTATTGGTGAGTTTTATCGTTCTTTAGGTAGTCGTATGATTTATTTTTTAAATAGTTTTATGTCTTCTAGTTTTATTTTTTCTTTTTTGATTTCTTTAGTTTTTTTATCTAATTGTGGGATACCTCCTTCTATTTCTTTTTTTTCTGAGTTTTTTTCTTTTTCTGGTTTTTTTTCTTTGTTTTATAATGTTTTTTTTTTGGTTTTTTTTTATTTTTTTGTTTCTTTTTATTATTGTGTTTATATTATTGTTATTTCTTTTTTAGGTAAGAAATTTTTTTTTTTCAAAAGTTGGTTTTTTTTTTGATCTCTTCCTTTGGTTTTTTTTTGTTTTAATGTTTTTGGTTTTTTTTTGTTTTTTTAATAGATTTAAGTTAAGTTAAACTATTAGTCTTCAAAACTAAAAATTTTATCTATAAGGTATTTAGTAGGAGTTTTCTATATCCAATTGCGGTTTGGGAGTTTTTTTACCTTAACAAATTTTAGGCGAGTCTTCTAAACTTGTTTTGGGTTTTCCCGTTTGTTTTTTAGATTTTTTCATAATTTTCATGTTTTAAGTTTTTCTACTTACCCTTTTTTTATGTTTATTTCTTTAAGTTCTCTTTTTTCTTCTTTTGTTGTTTTTTTTAAGTTTGGTATTGTTTCTTTTTTATTTTTTTCTTTTTTTTCTTTTTTGGTTCTTATTTTTTGTTGGTTTAAGGATATTTGTATGGAGGGTTTGTGTGGTTTTCATAATTTTTATGTTATGGATGGTTTTAAATTTGGTTTTGTTTTATTTATTTTTAGTGAGTTTATGTTTTTTTTTAGTGTTTTTTGGTTTTATTTTGATTCTGCTTTAGTACCTGCTCATGAGATTGGTTGTGGTTGGGGGTTTTTTGGTTTGGATAAAATTAATCCTTTTGGAGTTCCTTTGTTAAATACTATTATTTTACTTAGAAGTGGTGTTACTGTTACTTGATCTCATTATTGTCTTTTGAATAATTTTTATTGTTTAGATGGTTTGGTTTTAACAATTGTTCTTTCTTTTATTTTTATTTTGGTTCAGTTTTTTGAATATAAGAGTTCTAGTTTTTCTATTTCTGATGGTGTCTATGGGAGTATTTTTTATTTTTCTACTGGTTTTCATGGTTTTCATGTTATCTTAGGTGCTGTTTTTCTTACTTATAATCTTTTTCGTTTTTTGCTATATCATTTTAATTATTCTCATCATCTTGGTTATGAGTTTTCTATTTTATATTGGCATTTTGTAGATGTTGTTTGGTTATTTTTATTTATTTTTGTTTATTGATGGGGTTATTAGGTTTTATTTTTACTTTTTGGATTTTTTTAATTTTTTTGATTTTTTTATTTTTGTTTTTGTTTTACAGTTTATTTTTTGTCAGAAGGATAGTTTAATTAATGTTTTTTTTAATAAGTTTTTTTCTTTTTTAGTTGGTGTTTTTTCTTATAATTCTTCTTGTTTTATTAGTTATATTTTTTCCTCTTTTATTTTTGTTTTTTTGTTGACTTGTTGTTTTGGTGGTTATTTTAGTTATTCTTTTTGTCCTTTAGGTATTATTGAATTTACTTTTTTTTTTTCTTTTGTTTCTTGATTTTCTACTTTTTTGTTTTTGATCTCTAGTCAAAAATTTTCTGTTTATATAAAAAAGTCTGGTGATGGGTTTTTTAAGACTTTTTTTTTGTTGTTTGTTGAGATTATTAGTGAATTTAGTCGTCCTATTGCTTTGAGTGTTCGTTTGTTTGCCAATATTATGGTTGGTCATGTTATTAGTGCTTGTTTTTATGTTTTTTTTGAGTGTGTTTTTGGGTTTGCTTTTTTAATTGTTTTTGCTATTGCTTTTGAGTGTTTTGTTTTTATTTTGCAGAGTTATATTTTTTCTCGTTTAATTTATTTATATATTAACGAGTAGCTTTTTAGTTTATTTAAAATGTTTACTTGTGGTGTAAGAGAATTTTAGGCTTTGTAAGTTAGTTTAAGTAGAATTTTTGTTTTTGGTGCAAATGGTTATCTTACATTGAGGATTATTTTAATTTAGAATATTTAGCTGTTAACTAAAAGGTTTATCTTCATAAGAGTTTAGTTTATATTTAAAATATTAAATTGTAAATTTAAAGTTTTTTACTCTTGCAGTAATTAGTTTAATTAAAATATAGCATTTGGATTGTTAAGTTTTTTTACTGATTTTTTTTTTATTTTTTTGTAATTTTTGTTTTTTTTTTGAATTGTTTTATTTGTAATATTGTTTTTTGATGGAGTATTTTTTTTTTAATGACTTTGGTGTTTGTTTTTTTGAATTTTAATAATTCTTATTCTTCTATTAATTATTTTATTTTTCAAGAGTTTCTTGGTTTACTTTTTGTTTTTTTTTCTTTTGGTATTTTTCAGTTTTTTATTATTTTGTTGAAGGTAGGTGTTTCTCCTTTTCATTTTTGGTGTTTGAATATTTTTAATGGTCTTAATGGTTTTAGTACTTTTTGATTTCTTACTTTTCAAAAGTTGCCTTATTTTCCTGTTTTTTCTTTTATTTTTGATTATAGTTTTTTTTTTTTTCTTGTTTTCGGAATTGTTTTTTGTTATTTTAATCTTTTTTTTTGTAAGTCTTTTAAGAGTATAGTTTTTATTTCTTCTGTTGAATCTTTTAATTGGTTGTTGATTTCTTTGTTTTCTTCTCTTTTTTCTGGTTTTTTTTTGTTTTTGTATTATGTTTTTGTTATGTTTTTTTTGTTGGATTATAGTTCTTCTAAGGGTTATGATTTTTATAATTGGGAATTGGTTTTTTTGTTTATGAATTTTCCTATGACTATTACTTTTTTTATTAAAGTTTTTTCTATTATTTTTTTTTTAGGTATTAGTTCTTTTTATTTGTTATTTGTTTTATTTTTAATGGTTTTTTCTGTTTTTGGTTTTGGGTTTTGGTTCTTTAATGTTGGTTTAAAATTTAGGTATTATGGTTTTTATAATTTTAGGTTTTTTTATTTTGTTTTTTTTCCTTTAATATTTTTTTGTTTTATTTTAAAGAGTTTTAGTTTATTTAGAATTTATCACTTACAATGATAGGGTTTAAACTCTTACCAATTTAGTAAAATTTTATTATATTGCTTTGATATGGCAAAGTTCTTTTTGATTTGGTATTTTTTGTTTTATTTTTAGTTGTTCTTTTTTCKTTTTTTTTTKKTTTTTTTTTTTATTTGTTTGTTTATTTTGTTTCTTTTTTTGATTTTTATTTTTGTAAGTCTTCTTCTTTTGAGAGAGGGTTTATGAGTGTTGGCTTAATTCAGAATTCTTTTAGTATTCATTTTTTTGTTATTATGATTATGTTTGTTGTTTTTGATTTGGAGATTGTTATTTTTATTGGTATTCTTATTTCGGATTTAAATTCTTTTATTTCTTTTTATTTTTTATTTTTTTTTTTGTTTCTTTTTTTTTATATGGAGTGATATTATGGTAAGCTTGTTTGAAATTTTTAATAGTAAAAAACTTTATTATAAATTAGTATATTTCATTGTCGTTGAAAAGGTTTGAAGTTTTATCTTATTATTATATTTTTTTTTTTTCTTGTTTTTAGTATCAACNNNNNNNNNNNNNNNNNATATATTATATATTATATATTATAAAAATAATATAAATATAATATATTTATTAATTATATTTATATATAAATAATTATATTTATATATATAAATAATTATATTTATATTATTTTTATTATGTATGTATGTATATTTATGTTGATATTAATTAGTTAATATCATATCCTTTATTTAGGATAATTGTTTGAGGGAAATTTTATTAATTAGGTAAACTTGTTTCATTTAAGCTGRTAAACTTTGRACTTTTTTRRGTYYYWAAAGTTTCAGGAAAACAAGTYTACCTAATTAATGRTTTTATTTTAATTKAAATTATATGTCTATRAGTTCGATTAAAATAAAATTTTGTAGTATGATNNNNNNNNNNNNNNNNNNNNNNNNNNNNNNNNNNNNNN
>Cambodia_Dog_L6 - m
GTCGTTTATTTTTCGATTTTTTTATTTATAATTTTGTTGGTTTTTTTTGTTGTTTTTTTTGTTATGCAGAGTATTGCTTTTATTACTTTATATGAGCGTCATTTGTTAGGTCTTAGACAATCTCGACTTGGTCCTACAAAAGTGGGTTTTTTTGGTGTTTTACAGGCTATTGTTGATGGTATTAAGCTTTTGAGGAAAGAGCAGTTTTTGCCTTACAATTCTTCTTATTTTTTTTTTTTATTTGTTCCTTCTGTTTCTTTTTGTTTAATATATTTAGAGTGGTTTGTTCTTCCTTTTTTTTTTGATTTTTTTACTTTTAATTATTCTGTTTTGTTTTTTCTTTGTTTGGTTGGTTTTTCTGTTTATACTACTTTAATTTCTGGTATTGTTTCTAAATCTAAGTATTCTATGATTGGTTCTATTCGTGCTAGTAGTCAAAGTATTTCTTATGAGATTTCTTTTACTTTTTTTGTTTTTTGTGTTGTTCTTCATGTTGGTGTTTTTAGTTTTTTTAGTTTTTTTAGTTTTAGCATAGTTGTTCTTTTTTTTCCTTTTCTTATTATGATTATTGGTGAACTTAATCGTGCTCCTTTTGATTTTTCTGAGGGTGAAAGTGAACTTGTTAGTGGTTATAATATTGAGTATTCTAGTGTTTCTTTTGTTCTTTTGTTTTTAAGTGAGTATGGTGTTTTGATTTTTTTTTGTGTTCTTTTTTCTTTTTTGTTTTTTGGTGGTTCTGTTTTTATGTCTTTTGTTATTTTTTCTCTTTTGATTTTTATTCGTAGTTCTTTTCCTCGTTATCGTTATGATTTAATGATAGGTTTTTTTTGGTTTATTATGTTACCTGTTTCTATAATTTTATTTTTGTTTTTTTGTTTGTTGTTTTTTTAGGGATGTAGTTTATATTAAAATGTTTGTTTTGCATACAAAAGAATTTTTTCTCTGAATTTTTTTTTTTGGTTTATAGATTTGATTATGGTCATTGTAATGATAAAATGGTGTTATATAATTTTTAATCACTTGAGTGGACAATGTTTTTCTATCCCGGCAATGTATTGCTTGTATAAACTCAGTACCAGAATAATCGGATAGACTGAGTAAGCTTATACCCTAAATGTGTTTTGGCCATGGTTTTTTTTTTRWTTTTTTTACAACTGTTTAGTGCAATATGCAGTTTTTTTTTGTTGTTTTGTCTTGGTCAATAAGATTAGATAAATGACCTGGATTAGTACCCAGTTAATCTAAATTTAAAAGTTGCAGGAGTAAAGTAATATTTAAACTGTAATAATATTGGCGGATTTTTTAGTTATCTTTGGAGGTTGAGCTGTAATTGAGAACCCTCATTATCAGCTTTGATTTTTGTCGCATGTATGATCGTTTATGTCCTTCTTAAAGAGGTGCATTAAAAATTATTTGGTGTTTAATCAATGATATTTATTAAAACAGATAAATACCTGGTATATATCAAAGTTTTCGTTTGACCTACAATATCTTATGTTTCGGATAAGAAGGAGAGATCTTTTTTTGAAGTTGTAAAAGACAGTAAATGCTTTTTAATGTAGCGTTGAAGTACTTAGAGAAATCGTACAAATCATCCATCAATTGCCCACAGGGGAGTAAGTTGTAGTAAAGTAGGTGTAGGGGAATCTGTACCTAGTTTAAGTTGGTTATATTTTAGTAATTTGGTTTTTTTCCAAGTGTTTTTTCCTTCTTTAATAAGTTAGTATATTTTAGTACATTGGGTTCATATCCTAAAGGAGAATTTTCACTTATTTTGTATTGTTTTTTTTATTTAATTTTTTCTTTTTTAAGGGGGGGTTTTTAAGGTTTTTGGGAGTTATTAGTATAAGGAGTATTTTTAATTGCAAATTAAAGGGTTAATAGCTTTTTTTATTCTTTTAAGTTTTTAAATGTTCCTGTTAGTTTTTCTTTGTCTGTTTTGTGGAATTTTGGTAGTATTTTGGGTATGGTTCTTTTTTTTCAGATTTTTAGTGGTTTATTTTTGTCTTTTTATTATGTTGCTGATGGTTTTAATTCTTTTTCTAGTGTTCAATATATTATAAGTGATGTTAATTTTGGTTGGGTTTTTCGTATTTTACATTTTAATGGTGCTAGTTTGTTTTTTTTTTTTTTGTATTTGCATTTTTTCAAGGGTCTTTTTTTTTGTAGTTATCGTTTGTCTGGTACTTGAATTGTTGGTTTGACTATTTTTTTTTTTGTTATAATAGAGGCTTTTATAGGTTATGTTTTGGTTTGAGCTCAAATGAGTTTTTGGGCTTCTGTTGTTATTACTAGTCTTTTGAGTGTTATCCCTTATTTTGGTTTTTCTATTGTTTATTGAATTTGGAGTGGTTTTTCTGTTGTTAATTCTACTCTTAAGTTTTTTTTCGTTATTCATTTTTTGATGCCTTGGTTAGTTTTTCTTTTGGTTTTTGTTCATTTATTTTTTTTACATTCCACTGGTAGAACTTCTGTTCTATATTGTCATGGTGATTATGATAAAATTAGTTTTTTTCCTTATTATTTTTATAAGGATTCTTATAATTTAGTTGTTTTTTTTATTTTTTTTATTTTTTCTTTTTTTTTTCCTTTTTTGCTTGGTGATCCTGAGATGTTTGTTGAGTCTGATCCAATAGTTAGACCTGTACATATTGTACCTGAATGATATTTCTTGTTTGCTTATGCTATTTTGCGTGCTATTCCTAATAAGGTTTTGGGTGTTTTTTTTCTTGTTTTTAGTATTTTTATTTTTTATTTTTATGTTTTTTTTAATAATTATTATAGTGTTTTAGATAATTTAAATTTTTTTTTAGTTGTTTTTTTTATTTTAGTTTCTGTTTTTTTAAGTTGATTAGGTCAATGCCATGTTGAATATCCTTTTGTTGATTTGAGAGTTATTTTTTCTTTTTTATATTTTTTTTTTGCTTTTTTTATTATTTTCTCTCGATTTTTAACTAAATTTATTTTTTCTTAGTAAACTTAGTATAATTTATTATATTGGATTTAGGATCCTGAGATTTTTGTTTACTTTTAATTATTTTCAAGGTTATATGATAGGATTTTCCAATAATTATCTTTGTAGTTACATGGATTGGTTTCATAATTTTAATTGTAGTTTATTATTTGGTGTTTTGTTTTTTGTTTTTATAGTTATTGTTAATCTTTTTGTTAATTCTTACTATTTTAAGAGTCATAACATTGAATATCAATTTGGTGAGTTTTTATGTAGTTTGTTGCCTTTATTTATTTTGGTTTTTCAGATGTTTCCTTCTCTATCTTTGTTGTATTTTAGTGGTTTATCTTATTTGGATAGTAGTTTGACTGTTAAAGTTGTTGGTCATCAGTGGTATTGAAGTTATGATTATAGTGATATTGGTATTGAGTTTGATTCTTATATGAAGTCTATTGATTCTTTGCTGATTGGTGAACCTCGTTTATTAGAAGTTGATAATCGTTGTGTTGTTCCTTGTGATACTAATATTCGATTTTGTATTACATCAGCTGATGTTATTCATTCTTGATCTCTTCCTTCTTTTTGTATTAAACTTGATGCTATGAGTGGTATTTTAAGTACTGTTACTTGTAGTTTTCCTATGGTTGGTGTTTTTTATGGTCAATGTTCTGAAATTTGTGGTGCTAATCATAGTTTTATGCCTATTTGTTTAGAAGTTTCTTTATTGGAAAATTTTAAAGATTGGTGTTATTTAATGTCTAGTTAATTTTGAGGTATTAGTATATTTTAGTATTATTCTTTTTCGAGGAGTCGGATTTATACCTTTATTGAATTAGCATAAATTAATGTATTTGTTTTAAGCGCAAAAGATTTTATTCAATTTTACTCTTTTAGTTTATATAAAATATGACTTTGAAGCAGTTAAGAATTATAGAGTATATTTTTTATTTATATATATATTAGTATTGCATACTATGTTAGGATATTTTCAAAGNTTTTGATAAATAGAAACAAAGTGTTTAAGGTGTGGTTTGTTTTTTTGTTACAAAAATAATTTTACCACTCTTAGTGTTGATACATCGAACTTTGTGATATCTGTTTTTAATTTTTATATTAGAAAATTATATGTTATTTTTTTTTTTTGTAGTTTTAATAATTTGAAGTTTTTTTGTTTTAAGTTTTATAACTTTACTACTTTTTTTTTKTWTTTTTTTTTTTAGCTATAATTCTTTATAGTTTTTATTATCTAACAATTAGTAAATTAATAAATTATGTTTTTTTTTTTAATATAAATGAATTACTAATTATCTGGTCAAATGTTTATTAAAGACTTAGGATTTATATTAAATCTGTCTTCTGCCCTATGGTTTTTTTAAATGGCAGTCTTAGCGTGAGGACATTAAAGTAGCAAAATAATTTGTGCTTTTATTGGGTTCGAGTATGAATGAAGTTTTGGCTGGTGATATTTTTTTTTTTTTTTGAATTTAATATACATCTAAGAAAAGATGTTTATAATAAAACAAAGATAAGTCTTCGGAAATTTTATTTCTATTAAATGTTTTTTTTTTTAGTAATTTATCTAGGGAAGATTATTATATAATTTTTTTTTACTATTTTTAATTTAAAAAATTACTCCGGAGTTAACAGAAAAACATGCCTTATGTAGTCCTTATATTTTGGTAAGTTTTACATCGATGTTGTATCTTTATTAGCTGAAGAGGAGAAATTTCAGTTTTTTAGACTGTTCTTCTTTTAATAAATAAAACGTGATATTAGTTTAATTCATCGTGAGATAGAATTGTTTATCTTGTTTATTATTTTTTTTTATCGGGATTAGTACGAAAGGAATTTCACTATAATTTTAAATTTTTTAATTTTTTTTTTAATTTTTTTTGTTTGTTTTTTTCTTGTCTCAGTTTTCTTGTTTTTGATCCTTTAAAGAGTGCTTTTTTTTTAGTTCTTTCTTTGATTTTTTTGGTTTTTTTTATTTCTTTTGGTTTTTATGTTTGATTTTCTTATTTTATTTGTTTGATTTTTTTAAGTGGTATTTTTGTTATTATTGTTTATTTTTCTAGTTTTTCTAAATATGTTTATGTTAATGTTAATTTTTTTCTCGTTTTATTTGTTTTTTTKTTTTTTTTTTTTTATTCTTTTTTTTTTTWTTTAGATTCTAGTTATTATAATTCTTTAAATTTTTTTTATTATAATTTATTTTTTTCTTTTATTTTTTGAGTTGTTTTTTGTTTGTTTTTTTTTATAAATTTTATTAGTTTTTTTCTCTGTTTTTCTGGTGCTCTTCGTTTGTATTAGTTTTGGTTTATTAGTATAATGAGTATATTTGATTTCCAATCAAATGGTTATTAAACTATGCTATTTTAGTTTATATAAAATGTCTAATTTGTAATTAGAAGAATTTTTAGCAACTTTTTAGTTTTTGTATTTTATAGTACTAATCATAAGGATATTGGTAGTGTTTATTTGATTTTTGGTCTGTGGGCTGGAATGGTTGGTTCTGCTCTTTCTATAATTATTCGTATTGAACTAAGTAAACCCGGTATGTTTATTGGAGATGGTCAATTATATAATTCTATTTTAACTGCTCATGCTATTTTGATAATTTTTTTTATGGTTATACCTAGTATAATTGGTGGTTTTGGTAATTGAATGGTTCCTTTAATATTAGGTGCACCTGATATGAGTTTTCCTCGTTTAAATAATATTAGTTTTTGATTATTACCAGCTTCTATTTTTTTAGTTTTTTTGGCTTGTTTTGTTGATAATGGTTTGGGTACTAGTTGGACTATTTATCCTCCTTTATCTACTTCAGGTCATCCAGGTTCTAGTGTTGATTTGGCTATTTTTAGTTTACATCTTTCTGGTATTAGTTCTATTCTAGGTGGTATTAATTTTATGTGTACTATTAAAAATTTGCGTTCTAGTTCTGTTTCTCTTAATAATATAAGTTTATTTATTTGAACTATTTTTGTTACTGTTTTTTTATTGGTTTTGTCTTTACCTGTTTTAGCGGGTGCTATTACTATGTTATTGATTGATCGTAATTTTAATGGTTCTTTTTTTGATCCTAGTTTTGGTGGTAATCCTTTGATTTATCAGCATTTGTTTTGGTTTTTTGGTCATCCAGAAGTTTATATTTTAATTTTGCCTGCTTTTGGTATTATTAGTCAGTGTACTTTATATTTGACTGGTAAGAAAGAGGTTTTTGGTTATTTAGGTATGGTTTATGCTATTTTAAGTATTGGTTTAATTGGTTGTGTAGTTTGAGCTCATCATATGTATACTGTTGGTATGGATTTCGATTCTCGTGCTTATTTCACTGCTGCCACTATGGTAATTGCTGTTCCTACTGGTGTGAAAGTTTTTAGTTGATTAGCTACTTTTTTTGGTACTGTTATAGTTTATCAACCTTTATTATTTTGAGTTATGGGTTTTATTTTTTTATTTACTATTGGTGGTTTAACTGGTGTTATACTATCTAATTCTAGAATTGATATTATTTTACATGACACTTATTACGTAGTTTCTCATTTTCATTATGTTTTAAGTCTTGGTGCTGTTTTTGGTTTATTTGCAGGTGTTACTCTATGATGATCTTTTATTACTGGTTTTGTTTTGAATAAAATTTATATGTATTCTGTTTTTTTTTTATTTTTTATTGGTGTTAATATGACTTTTTTTCCTTTGCATTTTGCTGGTTTGCATGGTTTTCCACGAAAATATGTAGATTATCCCGATGTTTACTCTTTTTGAAATGTTTTGTCTTCTTTTGGTTCTCTTATTAGTATTTTTTCTCTTTTTTTTTTTGTTTTTGTTTTATTAGAATCTTTTATCAGTTATCGTGTTTTAGTTGTTGATTATTTTAATGGTGTTAGACCTGAAAATACTAATTTAGGTTATAACTTCTACCATAGTTTCCAAGATGGGGTTTATTTAAGAGTACCTCACAATTAATTGTTTTTATTTTTTATTGGTATTTTTTTTCTTTTTTATAAATTTCGACGTTTTATTTTTGTTATTATTTCTTTTGAATTTTTGATAATAGGAGTTTTTTATTTGTTTTCTTTTTTTTTTGGGTTTTTTTCTTTTTTTTATTTTTTGTGTTTTAGTGTTTTTTGTAGTCTTATAGGTGTTGTTTTAATAGTCTATTTTATTAAGTTTTATGGTTGTGATTATGTTTTTTTTTAAAATAATGTAATCTCAAACCCCAATCGAGTGGTTAGCTTAAGTTTAAAGCACCGGATTTTTAATCCGGGGATTGATCTGCTTAAAACTGTTTTTATTTTGATTTGAAATCAGAATTTGGATTTTTCCGCAGTTTTTGTCTTTATTTTTGATTTTTTTTTATTGTTTTTTGTTTTTGTTTTTTGTTTTTGTTTTTTGTTTTTTTTTTGTTTTTTGTTCCTTTTTTTAAGTTTTCTTTTTTTTTTTTTGATTTTGGTTTTATTGTTTTTAAGTTTAATTTTTATTTAAATAGTATTATTTTTTCCTTTGTTTTGATTTTGATTTCTGTTAGTGTTTTTTTTTATAGTCTTTATTATCTTAATATGGAGATTAACTTTTTTTATTATTTTTTTGTTTTGCTTGTTTTTATTTGTAGTATGTTTTTTTTGGTTTTTTGTGATAGTGTTTTTTTTGTTTTACTTGGTTGGGATTTGTTAGGTATTTCTAGTTTTTTTTTGGTTCTTTTTTATAATAATTGAGATAGTTGTAGTGGTTCTATAAATACTGTTTTGACTAATCGTATGGGTGATTTTTTTATTTTTATTTTTTTTTCTTTGTCTTTTTTTTCTTTTTTTAATTTTTTTAGTTTTTCTTATTTTTGTTTTTATTCTTCTTTTTTTCTTGTTTTGGCTGCTTTTACTAAGAGTGCTCAGTTTCCTTTTGGTGGTTGGTTGCCTAAAGCAATAAGTGCTCCTACTCCTGTTAGTTCTCTGGTTCATAGTAGTACTCTTGTTACTGCTGGTATTGTTTTGATGATTAAGTTTAATGTTATTATTATGAGTTCTTTTCTTTTAAAATTGGTTCTTATTTCTGGTGTTTTTACTATGTTTTTTTCTAGGTTTTGTGCTTTGTATGAGAATGATTTAAAAAAGGTTGTTGCTCTTAGTACTTTATCTCAAATAGGTCTTTCTATGGTTTCTTTTGGTTTTGGTTTAAGTTTTCTTTGTTATGTTCATTTGTTGAGTCATGCTATTTTTAAGAGTTGTCTTTTTATACAGGTTGGTTATTTGATTCATTGTTCTTTTGGTCAGCAGGATGGTCGTGGTTATTCTTTTGGTAATTTACCTTATTTTGTTCAGCTTCAGATTTTGATTACTCTTTTTTGTTTGTGTGGTTTGTTTTTTTTAAGTGGTTCTGTTAGTAAGGATTATATTCTTACTTATTTTTTTTCTAATTATTTTATGTTATTGTTTTCTTTTTTTTTTTTTATTTCTGTTTTTATTACTTTTTTATATAGTTATCGTATTTGAAGTAGTCTTTTTTTGACTTTTTTTAGTTCTTTATATTATAGTTGTAGTAGCTTTTTGTTTTTTTTTATTAGTGTTCCTTTAGTTTTTTTTTCTTTGTTTTTTATTTGGTGATTAAGTCTTAATTTTTTTAGAATTCCTGTTGTTTTTGTTTATATTGATTTTTATTTTTTTTTTTTTTTTATTTTATTGTTTTTTTTTTTTTATTTTATTGTTTTTAAGTTTTTGTCTTTTTCTGTTTATTGTTTTTTGATAGATTATTTTCCTATTTTGTTTACTCGTCTTTTTCTTGATTTTAAATTTGTTGATTTGTTTTTGAATAAATTAAATTTTAATTTTTTTTCTTTTTTTTCTTTTTCTAGTTTTATCTCTATGTCTTCTTATTTTAATAAGTTTAATTTTTTAGTTGTTTTTATTTTTCTTATTTTTGTTGTTTTTTAGTTATCTAATTTATTTTTTTAGTTTAATTAAGTTTTTTTTTTTGTTGATTTTTTTTTTTTTTTATGATTTTTTTTTTTTGCTTTTTTCTTTTGCTTTTTGTTTTTTTTGTTTTAGTTTTTTTTGTTGGTCTGGTAATTTTTTTTTAATTGATTCTTATTTTTATGTTGCTGTTTGTTTTATATCTGTTTTTATTTTTTCTTTGGTTTTGGTTTCTGAACGTCATCGTGTTATTGTTTTTTTTTCTAAGGTTCTTTTGGTTATTTCTTTTTTTTTTTTTTTTTCTTATAGTGTTTTTTATTTGTATGTTTTTTTTGAGCTTTCTATAGTTCCTATTATTATTTTGATTCTTGGTTATGGTTATCAGATTGAGAAGGTTAATTCTTTTTTTTATCTTGTTTTTTATGCTACTTTTTGTAGTGTTCCTTTTCTTTTTGTTTATTTTAATTTGGATTTTTTTTTTGTTGTTCCTTATTTTGATTGTTTTATTTCTTGGGAAATGGTTTTTATTATTAGGTTGGCTTTTATGATGAAGTTTCCTGTTTTTTTTTTACATCTTTGATTGCCTAAAGCTCATGTTGAGGCTCCTACTTCTGCTAGTATTTTGTTAGCTGGTTTGTTGTTGAAGTTTGGTACTGTTGGTTTTGTTCGTATTATAAAGAGTCTTAGTTATTGTCATATTAATTATTGGTTTTTTTTTTCTGTTTTAGGGATGTTTATTTCTTGTTTTGTTTGTGTTTTTCAGAGTGATTTTAAGTCTTTGGCTGCTTATTCTTCTGTTGTTCATATGAATTTTTTGTTGTTTTTTCTTTTATTTTTTGGTTTGTATTCTAAAACTGGTAGTTTTTTGATGATAGTTGCTCATGGTTATACTTCTTCTGTTATGTTTTATTTTATTGGTGAGTTTTATCGTTCTTTAGGTAGTCGAATGATTTATTTTTTAAATAGTTTTATATCTTCTAGTTTTATTTTTTCTTTTTTGATTTCTTTAGTTTTTTTATCTAATTGTGGTATACCTCCTTCTATTTCTTTTTTTTCTGAGTTTTTTTCTTTTTCTGGTTTTTTTTCTTTATTTTATAATGTTTTTTTTTTGGTTTTTTTTTATTTTTTTGTTTCTTTTTATTATTGTGTATATATTATTGTTGTTTCTTTTTTAGGTAAGAAGTTTTTTTTTTTTAAGAGTTGATTTTTTTTTTGATCTCTTCCTTTGATTTTTTTTTGTTTTAATGTTTTTGGTTTTTTTTTATTTTTTTAATAGATTTAAGTTAAGTTAAACTATTAGTCTTCAAAACTAAAAATTTTATCTATAAGGTATTTAGTAGGAGTTTTCTATATCCAATTGCGGTTTGGAAGTTTTTTTACCTTAACAAATTTTAGGCGAGTCTTCTAAACTTGTTTTGGGTTTTCCCGTTTGTTTTTTAAGTTTTTTCATAATTTTCATGTTTTAAGTTTTTCCACTTATCCTTTTTTTATATTTATTTCTTTAAGTTCTCTTTTTTCTTCTTTTGTTGTTTTTTTTAAACTTGGTATTTTTTCTTTTCTTTTTTTTTCTTTTTTTTCTTTTTTAGTTCTTATTTTTTGTTGGTTTAAAGATATTTGTATAGAGGGTCTTTGTGGTTATCATAATTTTTATGTTATAGATGGTTTTAAGTTTGGTTTTGTTTTGTTTATTTTTAGTGAGTTTATGTTTTTTTTTAGTGTTTTTTGGTTTTATTTTGATTCTGCTTTGGTTCCTGCTCATGAAATTGGTTGTGGTTGGGGTTTTTTTGGTTTAGATAAGATTAATCCTTTTGGTGTTCCTCTTTTAAATACTGTAATTCTTCTTAGGAGTGGTGTTACTGTTACTTGGTCTCATTATTGTCTTTTGAATAATTTTTATTGTTTGGATGGTTTAATTTTAACTATTTTACTTTCTTTTATTTTTATTTTGGTTCAGTTTTTTGAGTATAAAAGTTCTAGTTTTTCTATTTCTGATGGTGTTTATGGTAGTATTTTTTATTTTTCTACTGGTTTTCATGGTTTTCATGTTATTTTAGGTGCTGTTTTTCTTACTTATAATCTTTTTCGTTTTTTGTTGTATCATTTTAATTATTCTCATCATCTTGGTTATGAGTTTTCTATTTTATATTGGCATTTTGTAGATGTTGTTTGGTTGTTTTTGTTTGTTTTTGTTTATTGGTGAGGTTATTAGGTTTTATTTTTACTTTTTGGATTTTTTTAATTTTTTTGATTTTTTTCTTTTTGTTTTTGTTTTACAGTTTGTTTTTTGTCAAAAGGATAGCTTAATTAATATTTTTTTTAACAAGTTTTTTTCTTTTTTAGTTGGTGTTTTTTCTTATAATTCTTCTTGTTTTATTAGATATATTTTTTCTTCTTTTATTTTTGTTTTTTTGTTAACTTGTTGTTTTGGTGGTTATTTTAGTTATTCTTTTTGTCCTTTGGGTATTATTGAGTTTACTTTTTTTTTTTCTTTTGTTTCTTGATTTTCTACTTTTTTATTTTTGATTTCTAGTCAGAAGTTTTCTGTTTATATGAAGAAGTCTGGTGATGGTTTTTTTAAGACTTTTTTTTTGTTGTTTGTTGAGGTTATTAGTGAGTTTAGTCGTCCTATTGCTTTGAGTGTTCGTTTATTTGCTAATATTATAGTTGGTCATGTTATTAGTGCTTGTTTTTATGTTTTTTTTGAGTGTGTTTTTGGTTTTTCTTTTTTAATTGTTTTTGCTATTGCTTTTGAGTGTTTTGTTTTTATTTTACAGAGTTATATTTTTTCTCGTTTAATTTATTTATATATTAATGAGTAGCTTGTTAGTTTATTTAAAATTTTTACTTGTGGTGTAAAAGAATTTTGAGCTTTGTAAGTTAGTTTAAGTAGAATTTTTGTTTTTGGTGCAAATGGTGATCTTACATTGAGGATTATTTTAATTTAGAATATTTAGCTGTTAACTAAAAGGTTTATCTTCATAAGAGTTTAGTTTATATTTAAAATATTAAATTGTAAATTTAAAGTTTTTTGCTCTTGCAGTAATTAGTTTAATTAAAATATAACATTTGGATTGTTAAGTTTTTTTACTGATTTTTCTTTTATTTTTTTGTTATTTTTGTTTTTTTTTTGAATTGTTTTATTTGTAATATTGTTTTTTGATGAAGTATTTTTTTTTTAATAACTCTTGTTTTTGTTTTTTTGAATTTTAATAATTCTTATTCTTCTATTAATTATTTTATTTTTCAGGAGTTTCTTGGTTTGCTTTTTGTTTTTTTTTCTTTTGGTGTTTTTCAATTTTTTATTATTTTATTGAAGGTTGGTGTTTCTCCTTTCCATTTTTGGTGTTTAAATATTTTTAATGGTCTTAGAGGTTTTAGTACTTTTTGATTTCTTACTTTTCAGAAGTTACCTTATTTTCCTGTTTTTTCTTTTATTTTTGATTGTAGTTTTTTTTTTTTTCTTGTTTTTGGTATTGTTCTTTGTTATTTTAATCTTTTTTTTTGTAAGTCTTTTAAGAGTATGGTTTTTATTTCTTCTGTTGAGTCTTTTAATTGGTTGTTGATTTCTCTTTTTTCTTCTTTGTTTTCTGGTTTTTTTTTATTTCTTTATTATGTTTTTATTATGTTTTTTTTATTGGATTATAGTTCTACTAAGGGGTATGATTTTTATAATTGGGAATTAGTTTTTCTTTTTATGAATTTTCCTATGACTATTACTTTTTTTATTAAAATTTTTTCTATTATTTTTTTTCTTAATCTTAGTTCTTTTTATTTGTTGTTTGTTTTATTTTTGATAGTTTTTTCTGTTTTTGGTTTTGGTTTTTGATTTTTTAATGTTGGTTTGAAATTTAGTTATTATGGTTTTTATAATTTTAGTTTTTTTTATTTTGTTTTTTTTCCTTTAATGTTTTTTTGTCTTTTTTWAAAGAGTTTTAGTTTATTTAGAATTTATCACTTACAATGATGGGGTTTAAACTCTTACCAATTTAGTAAAATTTTATTATATTGCTTTGATATGGCAAAGTTCTTTTTGATTTGGTATTTTTTGTTTTGTTTTTAGTGGCTCTTTTTTCTTTTTTATTTGCTTTTTTTTTTTATTTGTTCGTTTATTTTGTTTCTTTTTTTGATTTTTATTTTTGTAAGTCTTCTTCTTTTGAAAGTGGTTTTATGAGTGTTGGTTTAATTCAGAATTCTTTCAGTATTCATTTTTTTGTTATTATAATTATGTTTGTTGTTTTTGATTTGGAGATTGTTATTTTTATTGGTATTCTTATTTCTGATTTAAATTCTTTTGTTTCTTTTTTTTTTTTATTTTTTTTTTTGTTCTTGTTTTTTTATATGGAGTGATATTATGGTAAGCTTGTTTGAAATTTTTAATGATAAAAAACTTTATTATAATTTAGTATATTTCATTGTCGTTGAAAAGGTTTTAAGTTTTATCTTATTATTATATTTTTTTTTTTTCTTGTTTTTAGTATCAAAAGCCGATTGGGGTTTTGATATATTATATATTATATATTATAAAAATAATATAAATATAATATATTTATTAATTATATTTATATATAAATAATTATATTTATATATATAAATAATTATATTTATATTATTTTTATTATGTATGTATGTATATTTATGTTGATATTAATTAGTTAATATCATATCCTTTRTTTAGGATAATTGTTTGAKGGAGATTTTATTAATTAGRTAAACTTGTTTCATTTAAGCTGRTAAACTTTGRACTTTTTYRRGTYYCWAAAGTTTCAGGAAAACAAGTYTACCTAATTAATGGTTTTATTTTAATTGAAATTATATGTCTATRAGTTCGATTAAAATAAAATTTTGTAGTATGATNNNNNNNNNNNNNNNNNNNNNNNNNNNNNNNNNNNNNN
>Cambodia_Dog_L7 - m
GTCGTTTATTTTTCGATTTTTTTATTTATAATTTTGTTGGTTTTTTTTGTTGTTTTTTTTGTTATACAGAGTATTGCTTTTATTACTTTATATGAGCGTCATTTGTTGGGTCTTAGTCAATCTCGACTTGGTCCTACGAAGGTAGGTTTTTTTGGTGTTTTGCAGGCTATTGTAGATGGAGTTAAGCTTCTAAGTAAAGAACAATTTTTACCTTATAATTCTTCTTATTTTTTTTTTTTATTTATTCCTTCTGTTTCTTTTTGTTTGATATATTTGGAGTGGTTTGTTCTTCCTTTTTTTTTTGATTTTTTTACTTTTAATTATTCTGTTTTGTTTTTTCTTTGTTTGGTTGGTTTTTCTGTTTATACTACTTTAATTTCTGGAATTGTTTCCAAATCTAAGTATTCTATAATTGGTTCTATTCGTGCTAGTAGTCAGAGTATTTCTTATGAGATTTCTTTTACTTTTTTTGTTTTTTGTGTTGTTCTTCATGTTGGTGTTTTTAGTTTTTTTAGTTTTTTTAGTTTTAGTATAGTTGTTCTTTTTTTTCCTTTTCTTATTATGATTATTGGTGAGCTTAATCGTGCTCCTTTTGATTTTTCTGAGGGTGAGAGTGAACTTGTTAGTGGTTATAATATTGAATATTCTAGTGTTGCTTTTGTTCTTTTGTTTTTGAGTGAGTATGGTGTGTTGATTTTTTTTTGTGTTCTTTTTTCTTTTTTGTTTTTTGGTGGTTCTGTTTTTATGTCTTTTGTTATTTTTTCTTTTTTGATTTTTATTCGTAGTTCTTTTCCTCGTTATCGTTATGATATGATGATAGGTTTTTTTTGATTTATTATGTTACCTATTTCTATGATTTTGTTTTTATTTTTTTGTTTGTTATTTTTTTAGGGATTTAGTTTATATTAAAATGTTTGTTTTGCGTACAAAAGAATTTTTTCTCTGAATTTTTTTTCTTAGTTTATAGATTTGATTATGGTCATTGTAATGATAAAATGGTGTTATATAATTTTTAATCACTTGAGTGGACAATGTTTTTCTATCCCGGCAATGTATTGCTTGTATAAACTCAGTACCAGAATAATCGGATAGACTGAGTAAGCTTATACCCTAAATGTGTTTTGGCCATGGTTTTTTTTTTGATTTTTTTACAACTGTTTAGTGCAATGTGCAGTTTTTTTTTGTTGTTTTATCTTGGTCAATAAGATTAGACAAATGACCTGGATTAGTACCCAGTTAATCTAAATTTAAAAGTTGCAGGAGTAAAGTAATATTTAAACTGTAATAATATTGGCGGATTTTTTAATTATCTTTGGAGGTTGAGCTGTAATTGAGAACCCTCATTATCAGCTTTGATTTTTGTCGCATGTATGATCGTTTATGTCCTTCTTAAAGAGGTGCATTAAAGATTATTTGGTGTTTAATCAATGATATCTATTAAAACAGATAAATACCTGGTATATATCAAAGTTTTCGTTTGACCTACAATATCTTATGTTTCGGATAAGGAGGAGAGATTCTTCTTTGAAGTTGTAAAAGACAGTAAATGCTTTTTAATGTAGCATTGAAGTATTTAGAGAAATCGTACAAATCATCCATCAATTGCCCACAGGGGAGTAAGTTGTAGTAAAGTAGGTGTAGGGGAATCTGTACCTAGTTTAAGTTGGTTATATTTTAATAATTTGGTTTTTTTCCAAGTGTTTTTTCCTTCTTTAATAAGTTAGTATATTTTAGTACATTGGGTTCATATCCTAAAGGAGAATTTTCACTTATTTTTTATTGTTTTTTTTATTTAATTTTTTCTTTTTTAAGGGGGTACTTTTAAGGTTTTTGGGAGTTATTAGTATAATAAGTATTTTTAATTGCAAATTAAAAGGTTAATAGCTTTTTTTATTCTTTTAAGTTTTTAAATGTTCCTGTTAGTTTTTCTTTATCTGTTTTTTGGAATTTTGGTAGTATTTTGGGTATGGTTCTTTTTTTTCAGATTTTTAGTGGTTTATTTTTATCTTTTTATTATGTTGCTGATGGTTTTAATTCTTTTTCTAGTGTTCAGTATATCATAAGTGATGTTAATTTTGGTTGGGTTTTTCGTATTTTACATTTTAACGGTGCTAGTTTATTTTTTTTTTTTTTGTATTTGCATTTTTTTAAGGGTCTTTTTTTTTGTAGTTATCGTTTGTCTGGTACTTGGATTATTGGTTTAACTATTTTTTTTTTTGTTATAATGGAGGCTTTTATAGGTTATGTTTTAGTTTGGGCTCAGATGAGTTTTTGAGCTTCTGTTGTTATTACTAGTCTTTTAAGTGTTATTCCTTACTTTGGTTTTTCTATTGTTTATTGGATTTGGAGTGGTTTTTCTGTTGTTAATTCTACTCTTAAGTTTTTTTTTGTTATTCATTTTTTAATGCCTTGATTGGTTTTTCTTTTAGTTTTTGTTCATTTGTTTTTTTTACATTCTACTGGTAGGACTTCTGTTTTATATTGTCATGGTGATTATGATAAAATTAGTTTTTTCCCTTATTATTTTTATAAAGATTCTTATAATTTGGTTGTTTTTTTTCTTTTTTTTATTTTTTCTTTTTTTTTTCCTTTTTTACTTGGTGATCCTGAAATGTTTGTTGAGTCTGATCCAATGGTTAGACCTGTACATATTGTTCCTGAGTGATATTTCTTATTTGCTTATGCTATTTTGCGTGCTATCCCTAATAAAGTTTTAGGTGTTTTTTTTCTTGTTTTTAGTATTTTTATTTTTTATTTTTATGTTTTTTTTAATAATTATTATAGTGTTCTTGATAATTTGAATTTTTTTTTAGTTGTTTTTTTTATTTTGGTTTCTGTTTTTTTAAGTTGATTAGGTCAGTGTCATGTTGAATATCCTTTTATTGGTTTGAGAGTTGTTTTTTCTTTTTTTTATTTTTTTTTTGCTTTTTTAATTGTTTTCTCTCGATTTTTAACTAAATTTATTTTTTCTTAGTAAACTTAGTATAATTTATTATATTGGATTTAGGATCCTGGGATTTTTGTTTACTTTTAATTATTTCCAAGGTTACATGATAGGTTTTTCTAATAATTATCTTTGTAGATACATGGATTGGTTTCATAATTTTAATTGTAGTTTATTATTTGGTGTTTTATTTTTTGTTTTTATAGTTATTGTTAATCTTTTTGTTAATTCTTATTATTTTAAGAGTCATAATATTGAATATCAATTTGGTGAGTTTTTATGTAGTTTGTTGCCTTTATTTATTTTGGTTTTTCAAATGTTTCCTTCTTTATCTTTGTTGTATTTTAGTGGTTTGTCTTATTTAGATAGTAGTTTAACTGTTAAAGTTGTTGGTCATCAATGGTATTGAAGTTATGATTATAGGGATATCGGTATTGAATTTGATTCTTATATGAAGTCTATTGATTCTTTATTGATTGGTGAGCCTCGTTTATTAGAAGTTGATAATCGTTGTGTCGTTCCTTGTGATACTAAYATTCGATTTTGTATTACATCAGCTGATGTTATTCACTCTTGATCTCTTCCTTCTTTTTGTATTAAACTTGATGCTATGAGTGGTATTTTAAGTACTGTTACTTGTAGTTTTCCTATGGTTGGTGTTTTTTATGGTCAGTGTTCTGAGATTTGTGGTGCTAATCATAGTTTTATACCTATTTGTTTGGAGGTTTCTTTGTTGGAAAATTTTAAAGATTGATGTTATTTAATGTCTAGTTAATTTTGAGGTATTAGTATATTTTAGTATTATTCTTTTTCGAGGAGTCGGATTTATACCTTTATTGAATTAGCATAATTTAATGTATTTGTTTTAAGCGCAAAAGATTTTATTCAATTTTACTCTTTTAGTTTATAAAAAATATGACTTTGAAGCAGTTAAGAATCATAGAGTATATTTTTTTTTTATATATATATTAGTATTGCATACTATGTTAGGATATTTTCAAAGATTTTGATAAATAGAAGCAAAGTGTTTAAGGTGTAGTTTTTTTTTTTGTTACAAAAATAATTTTACTACTCTTAGTGTTGATACATCGAACTTTGTGATATCTGTTTTTAATTTTTATATTAGAAAATTATATATTGTTTTTTTTTTTTGTAGTTTTAATAATTTGAAGTTTTTTTGTTTTAAGTTTTATAACTTTACTACTTTTTTTTTYTTTTTTTTTTTTTAAYTATAATTCTTTATARTTTTTATTATCTAACAATTAGTAAATTAATAAATTATGTTTTTTTTTTTAATATAAATGAATTACTAATTATCTGGTCAAATGTTTATTAAAGACTTAGGATTTATATTAAATCTGTCTTCTGCCCTATGGTTTTTTTAAATGGCAGTCTTAGCGTGAGGACATTAAAGTAGCAAAATAATTTGTGCTTTTATTGGGTTCGAGTATGAATGAAGTTTTGGCTGGTGATATTTTTTTTTTTTTTTGAATTTAATATACATCTAAAAAGAGATGTTTATAATAAAACAAAGATAAGTCTTCGGAAATTTTATTTCTATTAAAAGTTTTTTTTTTTAGTAATTTATCTAGGGAAGATTATTATATAATTTTTTTTTACTATTTTTAATTTAAAAAATTACTCCGGAGTTAACAGAAAAACATGCCTTATGTAGTTCTTATATTTTGGTAAGTTTTACATCGATGTTGTATCTTTATTAGCTGAAGAGGAGAAATTTCAGTTTTTTAGACTGTTCTTCTTTTAATAAATAAAACGTGATATTAGTTTAATTCATCGTGAGATAGAATTGTTTATCTTGTTTATTATTTTTTTTTATCGGGATTAGTACGAAAGGAATTTCACTATAATTTTAAATTTTTTAATCTTTTTTTTAATTTTTTTTGTTTATTTTTTTCTTGTCTTAGTTTTCTTGTTTTTGATCCTTTAAAGAGTGCTTTTTTTTTAGTTCTTTCTTTAATTTTTTTGGTTTTTTTTATTTCTTTTGGTTTTTATGTTTGGTTTTCTTATTTTATTTGTTTGATTTTTTTGAGTGGTATTTTTGTTATTATTGTTTATTTTTCTAGTTTTTCTAAATATATTTATGTCAATATTAATTTTTTTCTTGTCCTTTTTGTTTTCTTGTTTTTTTTTTTTTATTCTTTTTTTTTCTTTTTAGATCCTAGTTATCATAATTCTTTAAATTTTCTTTATTATGATTTGTTTTTTTCTTTTATTTTTTGGGTTGTTTTTTGTTTGTTTTTTTTTATAAATTTTGTTAGCTTTTTTCTTTGTTTTTCTGGTGCTCTTCGACTGTATTAATTTTGGTTTATTAGTATAATAAGTATATTTGATTTCCAATCAAATGGTCATTAAACTATGCTATTTTAGTTTATGTAAAATGTCTAATTTGTAATTAGAAGAATTTTTAGCAACTTTCTAGTTTTTGTTTTTTATAGTACTAATCACAAAGATATTGGTAGTATTTATTTAATTTTTGGTTTATGAGCTGGTATAGTTGGTTCTGCTCTTTCTATAATTATTCGTATCGAGTTAAGTAAGCCTGGTATGTTTATTGGAGATGGTCAATTATATAATTCTATTTTAACTGCTCATGCTATTTTGATAATTTTTTTTATGGTTATACCTAGGATGATTGGTGGTTTTGGTAATTGGATGGTTCCTTTAATATTAGGTGCACCTGATATGAGTTTTCCTCGATTAAATAATATTAGTTTTTGATTATTACCTGCTTCTATTTTTTTGGTTTTTTTGGCTTGTTTTGTTGATAATGGTTTAGGTACTAGTTGAACTATTTATCCCCCTTTATCTACTTCAGGACATCCTGGTTCTAGTGTTGATTTGGCTATTTTTAGTTTACATCTTTCTGGTATTAGTTCTATTTTGGGTGGTATTAATTTTATGTGTACTGTTAAAAATTTACGTTCTAGTTCTGTTTCTCTCAATAATATAAGTTTGTTTATTTGAACTATTTTTGTTACTGTTTTTTTATTGGTTTTGTCTTTACCTGTTTTAGCTGGTGCTATTACTATGTTGTTAATTGATCGTAATTTTAATGGTTCTTTTTTTGATCCTAGTTTTGGTGGTAATCCTTTGATTTATCAGCATTTGTTTTGGTTTTTTGGTCATCCAGAAGTTTATATTTTAATTTTACCTGCTTTTGGTATTATTAGTCAATGTACTTTGTATTTGACTGGTAAAAAAGAAGTTTTTGGTTATTTGGGTATGGTTTATGCTATTTTGAGTATTGGTTTAATTGGTTGTGTAGTTTGAGCTCATCACATGTATACTGTTGGTATAGATTTTGATTCTCGTGCTTATTTTACTGCTGCTACTATAGTGATTGCTGTTCCTACTGGTGTAAAAGTTTTTAGATGGTTAGCTACTTTTTTTGGTACTGTTATAGTTTATCAACCTTTATTATTTTGAGTTATAGGTTTTATTTTTTTATTTACTATTGGTGGTTTAACTGGTGTTATATTATCTAATTCTAGAATTGACATTATTTTACATGATACTTATTATGTAGTGTCTCATTTTCATTACGTTTTAAGTCTTGGTGCTGTTTTTGGTTTGTTTGCAGGTGTTACTTTGTGATGATCTTTTATTACTGGTTTTGTTTTGAATAAAATTTATATGTATTCTGTTTTTTTTTTATTTTTTATTGGAGTTAATATGACTTTTTTTCCTTTACATTTTGCTGGTTTACATGGTTTCCCACGAAAATATGTAGACTATCCAGATGTTTATTCTTTCTGAAATGTTTTATCTTCTTTTGGTTCTCTTATTAGTATTTTTTCTCTTTTTTTTTTTGTTTTTGTTTTATTAGAATCTTTCATTAGTTATCGTGTTTTAGTTGTTGATTACTTTAATGGTGTTAGACCTGAAAATGCTAATTTAGGTTATAATTTTTACCATAGTTTCCAAGATGGGGTTTATTTGAGAGTGCCTCATAATTAATTGTTTTTATTTTTTATTGGTATTTTTTTCCTTTTTTATAAATTTCGACGTTTTATTTTTGTTATTATTTCTTTTGAATTTTTAATAATGGGAGTTTTTTATTTGTTTTCTTTTTTTTTTGGTTTTTTTTCTTTTTTTTACTTTTTATGTTTTAGTGTTTTTTGTAGTCTTATAGGTGTTGTTTTAATAGTTTATTTTATTAAGTTCTATGGTTGTGATTATGTTTTTTTTTAAAATCACATANTATCAAACCCCAATTGAGTGGTTAGCTTAAGTTTAAAGCACCGGATTTTTAATCCGGGGATTAATCTGCTTAAAACTGTTTTTATTTTGATTTGAAATCAAAATTTGGATTTTTCCGCAGTTTTTGTCTTTATTTTTGATTTTTTTTTGTTGTTTTTTGTTTTTGTTTTTTGTTTTTGTTTTTTGTTTTGTTTTTGTTTTTTGTTCCTTTTTTTAAGTTTTCTTTCTTTTTTTTTGATTTTGGTTTTATTGTTTTTAAATTTAATTTTTATTTAAATAGTATTATTTTTTCTTTTGTTTTGATTTTGATTTCTGTTAGTGTTTTTTTTTATAGTCTTTATTATCTTAATATGGAAATTAATTTTTTTTATTATTTTTTTGTTTTGCTTGTTTTTATTTGTAGTATATTTTTTTTGGTTTTTTGTGATAGTGTTTTTTTTGTTTTGCTTGGTTGAGATTTGTTAGGTATTTCTAGTTTTTTTTTAGTTCTTTTTTATAATAATTGAGATAGTTGTAGTGGTTCTATGAATACTGTTTTAACCAATCGTATGGGTGATTTTTTTATTTTTGTTTTTTTTTCTTTGTCTTTTTTTACTTTTTTTAATTTTTTTAGTTTTTCCTATTTTTGTTTTTATTCTTCTTTTTTTCTTATTTTGGCTGCTTTTACTAAGAGTGCTCAGTTTCCCTTTGGTGGTTGATTACCTAAGGCAATGAGTGCTCCTACTCCTGTTAGTTCTTTAGTACATAGTAGTACTCTTGTCACTGCTGGTATTGTTTTGATGATTAAATTTAATGTTATTATTATGAGTTCTTTTCTTTTAAAGTTGGTTCTTATTTCTGGTGTTTTTACTATGTTTTTTTCTAGTTTTTGTGCTTTGTATGAGAATGATTTAAAGAAGGTTGTTGCTCTTAGTACTTTGTCTCAAATGGGTCTTTCAATGGTTTCTTTTGGTTTTGGTTTAAGTTTTCTTTGTTATGTTCATTTATTAAGTCATGCTATTTTTAAGAGTTGTCTTTTCATACAGATTGGTTATTTGATTCATTGTTCTTTTGGTCAACAGGATGGTCGTGGTTATTCTTTTGGTAATTTACCTTATTTTGTTCAGCTTCAGATTTTAATTACTCTTTTTTGTTTGTGTGGTTTGTTTTTTTTAAGTGGTTCTGTTAGTAAAGATTATATTCTTGTTTTTTTTTTTTCTAGTTATTTTATGTTGTTTTTTTCTTTTTTTTTTTTTATTTCTGTTTTTATTACTTTTTTATATAGTTATCGCATTTGAAGTAGTCTTTTTTTAACTTTTTTTAATTCTTTATATTATAGTTGTAGTAGTTTTTTATTTTTTTTTATTAGTATTCCTTTGGTTTTTTTTTCTTTGTTTTTTATTTGGTGATTGAATCTTAATTTTTTTAGAATTCCTGTTGTTTTTGTTTATATTGATTTTTATTTTTTTTTTTTTTTTATTTTATTGTTTTTTTTTTTTTATTTTATTGTTTTCAAGTTTTTGTCTTTTTCTGTTTATTGTTTTTTGATGGATTATTTTCCTATTTTATTTACTCGTTTTTTTCATGATTTTAAGTTTTTTGATTTGTTTTTGAATAAGTTAAATCTTACTTTTTTTTCCTTTTTTTCTTTTTCTAGTTTTATTTCTATATTTTCTTATTTTAATAAGTTTAATTTTTTAGTTGTTTTCATTTTTCTTATTTTTGTTGTTTTTTAGATATCTAATTTATTTTTTTAGTTTTTTAAAGTTTTTTTTTTTRTTGATTTTTTTTTTTTTTTATGATTTTTTTTTTTTGTTTTTTTCTTTTGCTTTTTGTTTTTTTTGTTTTAGTTTTTTTTGTTGGTCTGGTAATTTTTTTTTAATTGATTCTTATTTTTATGTTGCTGTTTGTTTTATGTCTGTTTTTATTTTTTCTTTGGTTTTGGTTTCTGAACGTCATCGTGTTATTGTTTTTTTTTCTAAGGTTCTTTTGGTTATTTCTTTTTTTTTTTTTTTTTCTTATAGTGTTTTTTATCTATATGTTTTTTTTGAACTTTCTATGGTTCCTATTATTATTTTAATTCTTGGTTATGGTTATCAGATTGAGAAGGTTAATTCTTTTTTTTATCTTGTGTTTTATGCTACTTTTTGTAGTGTTCCTTTTCTTTTTGTTTATTTTAGTTTGGATTTTTTTTTTGTTGTTCCTTATTTTGATTGTTTTATTTCTTGGGAGATGGTTTTTATTATTAGTTTGGCTTTTATAATGAAATTTCCTGTTTTTTTTTTACATCTTTGGTTGCCTAAAGCTCATGTTGAAGCTCCCACTTCTGCTAGTATTTTATTAGCTGGTTTGTTGTTGAAGTTTGGTACTGTTGGGTTTGTTCGTATTATAAAGAGTCTTAGTTATTGTCATATTAATTATTGATTTTTTTTTTCGGTTTTAGGTATGTTTATTTCTTGTTTTGTTTGTGTTTTTCAGAGTGATTTTAAGTCTTTAGCTGCTTATTCTTCTGTTGTTCATATGAATTTTTTGTTGTTTTTTCTTTTGTTTTTTGGTTTATATTCTAAAACTGGTAGTTTTTTAATAATGGTTTCTCACGGATACACTTCTTCTGTTATGTTTTATTTCATTGGTGAGTTTTATCGTTCTTTAGGTAGTCGAATGATTTATTTTTTGAACAGTTTTATGTCTTCTAGTTTTATTTTTTCTTTTTTAATTTCTTTGGTTTTTTTATCTAATTGTGGTATACCTCCTTCTATTTCTTTTTTTTCTGAGTTTTTTTCTTTTTCTGGTTTTTTTTCTTTGTTTTATAATGTTTTTTTTTTGGTTTTTTTTTATTTTTTTGTTTCTTTTTATTATTGTGTTTATATTATTGTTATTTCTTTTTTAGGTAAGAAGTTTTTTTTTTTTAAGAGTTGATTTTTTTTTTGGTCTCTTCCTTTAATTTTTTTTTGTTTTAATGTGTTTGGTTTTTTTTTATTTTTTTAATAGATTTAAGTTAAGTTAAACTATTAGTCTTCAAAACTAAAAATTTTATCTATAAGGTATTTAGTAGGAATTTTCTATATCCAATTGCGGTTTGGAAGTTTTTTTACCTTAACAAATTTTAGGCGAGTCTTCTAAACTTGTTTTGGGGTTTCCCGTTTGTTTTTTAAGTTTTTTCATAATTTCCATGTTTTGAGTTTCTCTTCTTATCCTTTTTTTATGTTTATTTCTTTAAGTTCTCTTTTTTCTTCTTTTGTTGTTTTTTTCAAGTTTGGTATTTTTTYTTTTCTTTTTTTTTCTTTTTTTTCTTTTTTATTTCTTATTTTTTGTTGGTTTAAGGATATTTGTATAGAGGGTCTTTGCGGTTATCATAATTTTTATGTTATAGATGGTTTTAAGTTTGGTTTTGTTTTGTTTATTTTTAGTGAATTTATATTTTTTTTTAGTGTTTTTTGGTTTTATTTTGATTCTGCTTTAGTTCCTGCTCACGAAATTGGTTGTGGTTGGGGATTTTTTGGTTTGGATAAGATTAATCCTTTTGGAGTTCCTCTTTTAAATACTGTTATTCTTCTTAGAAGTGGTGTTACTGTTACTTGGTCTCATTATTGTCTTTTGAATAATTTTTATTGTTTAGATGGTTTGATTTTAACTATTCTTCTTTCTTTTATTTTTATTTTGGTTCAGTTTTTTGAGTATAAGAGTTCTAGTTTTTCTATCTCTGATGGTGTTTATGGTAGTATTTTTTATTTTTCTACTGGTTTTCATGGTTTTCATGTTATTCTAGGTGCTGTTTTCCTCACTTATAATCTTTTTCGTTTTTTATTATATCATTTTAATTATTCTCATCATTTGGGTTATGAGTTTTCTATTTTGTATTGGCATTTTGTAGATGTTGTTTGGTTATTTTTATTTGTTTTTGTTTATTGATGAGGTTATTAGGTTTTATTTTTACTTTTTGGATTTTTTTAATTTTTTTGATTTTTTTCTTTTTGTTTTTGTTTTGCAGTTTATTTTTTGTCAAAAAGATAGATTAATTAATGTTTTTTTTAATAAGTTTTTTTCTTTTTTAGTTGGTGTTTTTTCTTATAATTCTTCTTGTTTTATTAGATATATTTTTTCTTCTTTTATTTTTGTTTTTTTGTTGACTTGTTGTTTTGGAGGTTATTTTAGTTATTCTTTTTGTCCTTTGGGTATTATTGAGTTTACTTTTTTTTTTTCTTTTGTTTCTTGATTTTCTACTTTTTTGTTTTTGATTTCTAGTCAGAAATTTTCTGTTTATATGAAGAAGTCTGGTGATGGTTTTTTTAAGACTTTTTTTTTGTTATTTGTTGAGATTATTAGTGAGTTTAGTCGTCCTATTGCTTTAAGTGTTCGTTTGTTTGCTAATATTATAGTTGGTCATGTTATTAGTGCTTGTTTTTATGTTTTTTTTGAGTGTGTTTTTGGTTTTTCTTTTTTAATTATTTTTGCTATTGTTTTTGAGTGTTTTGTTTTTATTTTGCAGAGTTATATTTTTTCTCGTTTAATTTACTTATATATTAACGAGTAGCTTTTTAGTTTATTTAAAATTTTTACTTGTGGTGTAAAAGAAATTTGAGCTTTGTAAGTTAGTTTAAGTAGAATTTTTGTTTTTGGTACAAATGGTTATCTTACATTGAGGATTATTTTAATTTAGAATATTTAGCTGTTAACTAAAAGGTTTATCTTCATAAGAGTTTAGTTTATATTTAAAATATTAAATTGTAAATTTAAAGTTTTTTGCTCTTGCAGTAATTAGTTTAATTAAAATATAACATTTGGATTGTTAAGTTTTTTTACTGATTTTTCTTTTATTTTTTTGTTATTATTGTTTTTTTTTTAAATTGTTTTATTTGTAATATTGTTTTTTGATGGAGTATTTTTTTTTTAATGACTCTTGTTTTTGTTTTTTTAAATTTTAATAATTCTTATTCTTCTATTAACTATTTTATTTTTCAGGAGTTTCTTGGTTTGCTTTTTGTTTTTTTTTCTTTTGGTATTCTTCAATTTTTTATTATTTTATTAAAAGTTGGTGTTTCTCCTTTTCATTTTTGGTGTTTAAATATTTTTAATGGTCTTAGAGGTTTTAATACTTTTTGATTTCTTACTTTTCAGAAGTTACCTTACTTTCCTGTTTTTTCTTTTATTTTTGATTATAGTTTTTTTTTTTTTCTTGTTTTTGGTATTATTTTTTGTTATTTTAATCTTTTTTTTTGTAAGTCTTTTAAGAGCATAGTTTTTATTTCTTCTGTTGAGTCTTTTAATTGGTTGTTAATTTCTCTTTTCTCTTCTTTGTTTTCTGGTTTTTTTTTGTTTCTTTACTATGTTTTTGTTATGTTTTTTTTGTTGGATTATAGTTCTACTAAAGGTTATGATTTTTATAATTGGGAATTGGTTTTTCTTTTTATAAATTTTCCTATGACTATTACTTTTTTTGTTAAAATTTTTTCTATTATTTTTTTTTTTAATATTAGTTCTTTTTATCTGTTGTTTGTTTTATTTTTAATGGTCTTTTCTGTTTTTGGTTTTGGTTTTTGGTTTTTTAATGTTGGTTTGAAATTTAGTTATTATGGTTTTTATAATTTTAGTTTTTTTTATTTTTTTTTTTTTCCTTTGATGTTTTTTTGTCTTTTTTAAAAGAGTTTTAGTTTATATAGAATTTATCACTTACAATGATGGGGTTTAAACTCTTACCAATTTAGTAAAATTTTATTATATTGCTTTGATATGGCAAAGTTCTTTTTGATTTGGTATTTTTTGTTTTGTTTTTAGTGGCTCTTTTTTCTTTTTTATTTGCTTTTTTTTTTTATTTATTTGTTTGTTTTGCTTCTTTTTTTGATTTTTATTTTTGTAAGTCTTCTTCTTTTGAGAGTGGTTTTATGAGTGTTGGTTTAATTCAGAATTCTTTTAGAATTCACTTTTTTGTTATTATAATCATGTTTGTTGTTTTTGATTTGGAGATTGTTATTTTTATTGGTATTCTTATTTCTGATTTAAATTCTTTTGTTTGTTTTTTTTTTTTGTTTTTTTTTTTGTTCTTGTTTTTTTATATGGAGTGGTATTATGGTAAGCTTGTTTGAAATTTTTAATATTAAAAAACTTTATTATAATTTAGTATATCTCGTTGTCGTTGAGAAGGTTTTAAGTTTTATCTTATTATTATATTTTTTTTTTTTCTTGTTTTTAGTATCAAAAACCGATTGGGGTTTTGATATATTATATATTATATATTATAAAAATAATATAAATATAATAWATTTATTAATTATATTTATATATAAATAATTATATTTATATATATAAATAATTATATTTATATTATTTTTATTATGTATATATATATATTTATGTTGATATTAATTAGTTAATATCATATCCTTTGTTTAGGATAATTGTTTGATGGAGATTTTATTAATTAGGTAGACTTGTTTAATTTAAGCTGGTAAACTTTGAACTTTTTYGGGTTCYWAAAGTTTCAGGAAAACAAGTCTACCTAATTAATGGTTTTATTTTAATTGAAATTATATGTCTATGAGTTCGATTAAAATAAAATTTTGTAGTATGATNNNNNNNNNNNNNNNNNNNNNNNNNNNNNNNNNNNNNN
>Cambodia_Dog_L8 - m
GTCGTTTATTTTTCGATTTTTTTATTTATAATTTTGCTGGTTTTTTTTGTTGTTTTTTTTGTTATACAGAGTATTGCTTTTATTACTTTATATGAGCGTCATTTGTTGGGTCTTAGTCAATCTCGACTTGGTCCTACAAAGGTAGGTTTTTTTGGTGTTTTTCAGGCTATTGTAGATGGAGTTAAGCTTTTAAGTAAAGAACAATTTTTGCCTTATAATTCTTCTTATTTTTTTTTTTTGTTTATTCCTTCTGTTTCTTTTTGTTTGATATATTTGGAGTGGTTTGTTCTTCCTTTTTTTTTTGATTTTTTTACTTTTAATTATTCTGTTTTGTTTTTTCTTTGTTTGATTGGTTTTTCTGTTTATACTACTTTAATTTCTGGAATTGTTTCCAAATCTAAGTATTCTATAATTGGTTCTATTCGTGCTAGTAGTCAGAGTATTTCTTATGAGATTTCTTTTACCTTTTTTGTTTTCTGTGTTGTTCTTCATGTTGGTGTTTTTAGTTTTTTTAGTTTTTTTAGTTTTAGTATGGTTGTTCTTTTTTTTCCTTTTCTTATTATGATTATTGGTGAGCTTAATCGTGCTCCTTTTGATTTCTCTGAGGGTGAGAGTGAACTTGTTAGTGGTTATAATATTGAATATTCTAGTGTTGCTTTTGTTCTTTTGTTTTTGAGTGAGTATGGTGTTTTGATTTTTTTTTGTGTTCTTTTTTCTTTTTTATTTTTTGGTGGTTCTGTTTTTATGTCTTTTTTTATTTTTTCTCTTTTGATTTTTATTCGTAGTTCTTTTCCTCGTTATCGTTATGATTTAATGATAGGTTTTTTTTGATTTGTTATGTTACCTATTTCTATGATTTTGTTTTTATTTTTTTGTTTGTTATTTTTTTAGGGATTTAGTTTATATTAAAATGTTTGTTTTGCATACAAAAGAATTTTTTCTCTGGATTTTTTTTTTTAGTTTATAGATTTGATTATGGTCATTGTAATGATAAAATGGTGTTATATAATTTTTAATCACTTGAGTGGACAATGTTTTTCTATCCCGGCAATGTATTGCTTGTATAAACTCAGTACCAGAATAATCGGATAGACTGAGTAAGCTTATACCCTAAATGTGTTTTGGCCATGGTTTTTTTTTTGATTTTTTTACAACTGTTTAGTGCAATGTGCAGTTTTTTTTTGTTGTTTTATCTTGGTCAATAAGATTAGATAAATGACCTGGATTAGTACCCAGTTAATCTAAATTTAAAAGTTGCAGGAGTAAAGTAATATTTAAACTGTAATAATATTGGCGGATTTTTTAATTATCTTTGGAGGTTGAGCTGTAATTGAGAACCCTCATTATCAGCTTTGATTTTTGTCGCATGTATGATCGTTTATGTCCTTCTTAAAGAGGTGCATTAAAGATTATTTGGTGTTTAATCAATGATATCTATTAAAACAGATAAATACCTGGTATATATCAAAGTTTTCGTTTGACCTACAATATCTTATGTTTCGGATAAGGGGGAGAGATTTTCCTTTGAAGTTGTAAAAGACAGTAAATGCTTTTTAATGTAGTATTGAAGTATTTAGAGAAATCGTACAAATCATCCATCAATTGCCCACAGGGGAGTAAGTTGTAGTAAAGTAGGTGTAGGGGAATCTGTACCTAGTTTAAGTTGGTTATATTTTAATAATTTGGTTTTTTTCCAAGTGTTTTTTCCTTCTTTAATAAGTTAGTATATTTTAGTACATTGGGTTCATATCCTAAAGGAGAGTTTTCACTTATTTTTTATTGTTTTTTTTATTTAATTTTTTCTTTTTTAAGGGGGTASTTTTAAGGTTTTTKGGAGCTATTAGTATAAGAAGTATTTTTAATTGCAAATTAAAAGGTTAATAGCTTTTTTTATTCTTTTAAGTTTTTAAATGTTCCTGTTAGTTTTTCTTTATCTGTTTTTTGAAATTTTGGTAGTATTTTGGGCATGGTTCTTTTTTTCCAGATTTTTAGTGGTTTATTTTTATCTTTTTATTATGTTGCTGATGGTTTTAATTCTTTTTCTAGTGTTCAGTATATTATAAGTGATGTTAATTTTGGTTGGGTTTTTCGTATTTTGCATTTTAATGGTGCTAGTTTATTTTTTTTTTTTTTGTATTTGCATTTTTTTAAGGGTCTTTTTTTTTGTAGTTATCGTTTGTCTGGTACTTGGATTGTTGGTTTAACTATTTTTTTTTTTGTTATAATGGAGGCTTTTATAGGTTATGTTTTAGTTTGGGCTCAGATGAGTTTTTGAGCTTCTGTTGTTATTACTAGTCTTTTAAGTGTTATTCCTTATTTTGGTTTTTCTATTGTTTATTGAATTTGGAGTGGTTTTTCTGTTGTTAATTCTACTCTTAAGTTTTTTTTTGTTATTCATTTTTTAATGCCTTGATTGGTTTTTCTTTTAGTTTTTGTTCATTTATTTTTTTTACATTCTACTGGTAGGACTTCTGTTTTATATTGTCATGGTGATTATGATAAAATTAGTTTTTTTCCTTACTATTTTTATAAAGATTCTTATAATTTGGTTGTTTTTTTTCTTTTTTTTATTTTTTCTTTTTTTTTTCCTTTTTTGCTTGGTGATCCTGAGATGTTTGTTGAGTCTGATCCAATGGTTAGACCTGTTCATATTGTTCCTGAGTGATATTTCTTATTTGCTTATGCTATTTTGCGTGCTATTCCTAATAAAGTTTTAGGAGTTTTTTTTCTTGTTTTTAGTATTTTTATTTTTTATTTTTATGTTTTTTTTAATAATTATTATAGTGTTCTTGATAATTTGAATTTTTTTTTGGTTGTTTTTTTTATTTTGGTTTCTGTTTTTTTAAGTTGATTAGGTCAGTGTCATGTTGAATATCCTTTTATTGATTTGAGAGTTGTTTTTTCTTTTTTGTATTTTTTTTTTGCTTTTTTAATTGTTTTCTCTCGATTTTTAACTAAATTTATTTTTTCTTAGTAAACTTAGTATAATTTATTATATTGGATTTAGGATCCTGGGATTTTTGTTTACTTTTAATTATTTTCAAGGTTACATGATAGGTTTTTCTAATAATTATCTTTGTAGATATATGGATTGGTTTCATAATTTTAATTGTAGTTTGTTATTTGGTGTTTTATTTTTTGTTTTTATAGTTATTGTTAATCTTTTTGTTAATTCTTATTATTTTAAGAGTCATAATATTGAGTATCAATTTGGTGAGTTTTTATGTAGTTTGTTACCTTTATTTATTTTGGTTTTTCAAATGTTTCCTTCTTTGTCTTTGTTGTATTTTAGTGGTTTGTCTTATTTGGATAGTAGTTTAACTGTTAAAGTTGTTGGTCATCAGTGGTATTGAAGTTATGATTATAGGGATATTGGTGTTGAGTTTGATTCTTATATGAAGTCTATTGATTCTTTATTGATTGGTGAGCCTCGTTTATTAGAAGTTGATAATCGCTGTGTTGTTCCTTGTGATACTAATATTCGATTTTGTATTACATCGGCTGATGTTATTCATTCTTGATCTCTTCCTTCTTTTTGTATTAAACTTGATGCTATGAGTGGTATTTTAAGTACTGTTACTTGTAGTTTTCCTATGGTTGGTGTTTTTTATGGTCAATGTTCTGAGATTTGTGGTGCTAATCATAGTTTTATGCCTATTTGTTTGGAGGTTTCTTTGTTGGAAAATTTTAAAGATTGATGTTATTTAATGTCTAGTTAATTTTGAGGTATTAGTATATTTTAGTATTATTCTTTTTCGAGGAGTCGGATTTATACCTTTATTGAATTAGCATAATTTAATGTATTTGTTTTAAGCGCAAAAGATTTTATTCAATTTTACTCTTTTAGTTTATAAAAAATATGACTTTGAAGCAGTTAAGAATCATAGAGTATATTTTTTTTTTATATATATATTAGTATTGCATACTATGTTAGGATATTTTCAAAGATTTTGATAAATAGAAACAAAGTGTTTAAGGTGTAGTTTTTTTTTTTGTTACAAAAATAATTTTACTACTCTTAGTGTTGATACATCGAACTTTGTGATATCTGTTTTTAATTTTTATATTAGAAAATTATATGTTGTTTTTTTTTTTTGTAGTTTTAATAATTTGAAGTTTTTTTGTTTTAAGTTTTATAACTTTACTACTTTACTTTTCTTTTTTTCTTTTTAATTATAATTCTTTATAGTTTTTATTATCTAACAATTAGTAAATTAATAAATTATGTTTTTTTTTTTAATATAAATGAATTACTAATTATCTGGTCAAATGTTTATTAAAGACTTAGGATTTATATTAAATCTGTCTTCTGCCCTATGGTTTTTTTAAATGGCAGTCTTAGCGTGAGGACATTAAAGTAGCAAAATAATTTGTGCTTTTATTGGGTTCGAGTATGAATGAAGTTTTGGCTGGTGATATTTTTTTTTTTTTTTGAATTTAATACACATCTAAAAAGAGATGTTTATAATAAAACAAAGATAAGTCTTCGGAAATTTTATTTCTATTAAAAATTTTTTTTTTTAGTAATTTATCTAGGGAAGATTATTATATAATTTTTTTTTACTATTTTTAATTTAAAAAATTACTCCGGAGTTAACAGAAAAACATGCCTTATGTAGTTCTTATATTTTGGTAAGTTTTACATCGATGTTGTATCTTTATTAGCTGAAGAGGAGAAATTTCAGTTCTTTAGACTGTTCTTCTTTTAATAAATAAAACGTGATATTAGTTTAATTCATCGTGAGATAGAATTGTTTATCTTGTTTATTATTTTTTTTTATCGGGATTAGTACGAAAGGAATTTCACTATAATTTTAAATTTTTTAATCTTTTTTTTAATTTTTTTTGTTTATTTTTTTCTTGTCTTAGTTTTCTTGTTTTTGATCCTCTAAAGAGTGCTTTTTTTTTAGTTCTTTCTTTAATTTTTTTGGTTTTTTTTATTTCTTTTGGTTTTTATGTTTGGTTTTCTTATTTTATTTGTTTGATTTTTTTGAGTGGTATTTTTGTTATCATTGTTTATTTTTCTAGTTTTTCTAAATATATTTATGTTAATATTAATTTTTTTCTTGTTCTTTTTGTTTTCTTGTTTTTTTTTTTTTATTCTTTTTTTTTCTTTTTGGATTCTAGTTACTATAATTCTTTAAATTTTTTTTATTATGATTTGTTTTTTTCTTTTATTTTTTGGGTTGTTTTTTGTTTGTTTTTTTTTATAAATTTTGTTAGTTTTTTTCTTTGTTTTTCTGGTGCTCTTCGACTGTATTAATTTTGGTTTATTAGTATAATGAGTATATTTGATTTCCAATCAAATGGTTATTAAACTATGCTATTTTAGTTTATATAAAATGTCTAATTTGTAATTAGAAGAATTTTTAGCAACTTTCTAGTTTTTGTTTTTTATAGTACTAATCATAAAGATATTGGTAGTATTTATTTAATTTTTGGTTTATGAGCTGGTATAATTGGTTCTGCTCTTTCTATAATTATTCGTATTGAGTTAAGTAAGCCTGGTATGTTTATTGGGGATGGTCAATTGTATAATTCTATTTTAACTGCTCATGCTATTTTGATAATTTTTTTTATGGTTATACCTAGCATGATTGGTGGTTTTGGTAATTGAATGGTTCCTTTAATATTAGGTGCACCTGACATAAGTTTTCCTCGATTAAATAATATTAGTTTTTGATTGTTACCTGCTTCTATTTTTTTGGTTTTTTTGGCTTGTTTTGTTGATAATGGTTTAGGTACTAGTTGAACTATTTATCCTCCTTTATCTACTTCAGGTCACCCTGGTTCTAGTGTTGATTTGGCTATTTTCAGTTTACATCTTTCTGGTATTAGTTCTATTTTAGGTGGTATTAATTTTATGTGTACTGTTAAGAATTTACGTTCTAGTTCTGTTTCTCTTAATAATATGAGTTTATTTATTTGGACTATTTTTGTTACTGTTTTTTTATTGGTTTTGTCTTTACCTGTTTTAGCTGGTGCTATTACTATGTTGTTAATTGATCGTAATTTTAATGGTTCTTTTTTTGATCCTAGTTTTGGTGGTAATCCTTTGATTTATCAGCATTTGTTTTGGTTTTTTGGTCATCCAGAAGTTTATATTTTAATTTTACCTGCTTTCGGTATTATTAGTCAATGTACTTTGTATTTGACTGGTAAAAAAGAAGTTTTTGGTTATTTGGGTATGGTTTATGCTATTTTAAGTATTGGTTTGATTGGTTGTGTAGTTTGGGCTCATCACATGTATACTGTTGGTATAGATTTTGATTCTCGTGCTTATTTTACTGCTGCTACTATAGTAATTGCTGTTCCTACTGGTGTAAAAGTTTTTAGATGGTTAGCTACTTTTTTTGGTACTGTTATAGTTTATCAACCTTTGTTATTTTGAGTTATAGGTTTTATTTTTTTATTTACTATTGGTGGTTTAACTGGTGTTATATTATCTAATTCTAGAATTGACATTATTTTACATGATACTTATTATGTAGTATCTCATTTTCATTATGTTTTAAGTCTTGGTGCTGTTTTTGGTTTGTTTGCAGGTGTTACTTTGTGATGATCTTTTATTACTGGTTTTGTTTTGAATAAAATTTATATGTATTCTGTTTTTTTTTTATTTTTTATTGGAGTTAATATGACTTTTTTTCCTTTACATTTTGCTGGTTTACATGGTTTCCCACGAAAATATGTGGATTATCCAGATGTTTATTCTTTTTGAAATGTTTTATCTTCTTTTGGTTCTCTTATTAGTATTTTTTCTCTTTTTTTTTTTGTTTTTGTTCTATTAGAATCTTTTATTAGTTATCGTGTCTTAGTTGTTGATTACTTTAATGGTGTTAGACCTGAAAATACTAATTTAGGTTATAATTTTTATCATAGTTTCCAAGATGGGGTTTATTTGAGAGTACCTCATAATTAATTGTTTTTATTTTTTATTGGTATTTTTTTCCTTTTTTATAAATTTCGACGTTTTATTTTTGTTATTATTTCTTTTGAATTTTTAATGATGGGAGTTTTTTATTTGTTTTCTTTTTTTTTTGGTTTTTTTTCTTTTTTTTACTTTTTATGTTTTAGTGTTTTTTGTAGTCTTATGGGTGTTGTTTTAATAGTTTATTTTATTAAGTTTTATGGTTGTGATTATGTTTTTTTTTAAAATCATATCATATCAAACCCCAATTGAGTGGTTAGCTTAAGTTTAAAGCATCGGATTTTTAATCCGGGGATTAATCTGCTTAAAACTGTTTTTATTTTGATTTGAAATCAAAATTTGGATTTTTCCGCAGTTTTTGTCTTTGTTTTTGATTTTTTTTTATTGTTTTTTGTTTTTGTTTTTTGTTTTTGTTTTTTGTTTTGTTTTTGTTTTTTGTTCCTTTTTTTAAGTTTTCTTTCTTTTTTTTTGATTTTGGTTTTATTGTTTTTAAGTTTAATTTTTATTTAAATAGTATTATTTTCTCTTTTGTTTTGATTTTGATTTCTGTTAGTGTTTTTTTTTATAGTCTTTATTATCTTAATATGGAAATTAATTTTTTTTATTATTTTTTTGTTTTGCTTGTTTTTATTTGTAGTATATTTTTTTTGGTTTTTTGTGATAGTGTTTTTTTTGTTTTGCTTGGTTGAGATTTGTTAGGTATTTCTAGTTTTTTTTTAGTTCTTTTTTATAATAATTGGGATAGTTGTAGGGGTTCTATGAATACTGTTTTAACTAATCGTATGGGTGATTTTTTTATTTTTGTTTTTTTTTCTTTGTCTTTTTTTACTTTTTTTAATTTTTTTAGTTTTTCTTATTTTTGTTTTTACTCTTCTTTTTTTCTTGTTTTGGCTGCTTTTACTAAGAGTGCTCAGTTTCCCTTTGGTGGTTGATTACCTAAGGCAATGAGTGCTCCTACTCCTGTTAGTTCTTTAGTACATAGTAGTACTCTTGTCACTGCTGGTATTGTTTTGATGATTAAATTTAATGTTATTATTATAAGTTCTTTTCTTTTAAAGTTGGTTCTTATTTCTGGTGTTTTTACTATGTTTTTTTCTAGTTTTTGTGCTTTGTATGAGAATGATTTAAAGAAGGTTGTTGCTCTTAGTACTTTATCTCAAATGGGTCTTTCTATGGTTTCTTTTGGTTTTGGTTTAAGTTTTCTTTGTTATGTTCATTTATTGAGTCATGCTATTTTTAAGAGTTGTCTTTTCATACAGATTGGTTATTTAATTCATTGTTCTTTTGGTCAACAGGATGGTCGTGGTTATTCTTTTGGTAATTTGCCTTATTTTGTTCAGCTTCAGATTTTGATCACTCTTTTTTGTTTGTGTGGTTTGTTTTTTTTGAGTGGTTCTGTTAGTAAAGATTATATTCTCGTTTATTTTTTTTCTAATTATTTTATGTTGTTTTTTTCTTTTTTTTTTTTTATTTCTGTTTTTATTACTTTTTTATATAGTTATCGTATTTGGAGTAGTCTTTTTTTAACTTTTTTTAATTCTTTATATTACAGTTGTAGTAGTTTTTTGTTTTTTTTTATTAGTATTCCTTTGGTTTTTTTTTCTTTATTTTTTATTTGGTGATTGAATCTTAATTTTTTTAGAATTCCTGTTGTTTTTGTTTATATTGATTTTTATTTTTTTTTTTTTTTTATTTTATTGTTTTTGTTTTTTTATTTTATTGTTTTTAAGTTTTTATCTTTTTTTGTTTATTGTTTTTTGATAGATTATTTTCCTATTTTGTTTACTCGTTTTTTTCATGATTTTAAGTTTTTTGATTTGTTTTTGAATAAGTTAAATTTTACTTTTTTTTCTTTTTTTTCTTTTTCTAGTTTTGTTTCTATATCTTTTTATTTTAATAAGTTTAATTTTTTAGTTGTTTTTATTTTTCTTATTTTTGTTGTTTTTTAGGTATCTAATTTATTTTTTTAGTTTTTTAAAGTTTTTTTTTTTATTGATTTTTTTTTTTTTTTATGATTTTTTTTTTTTGTTTTTTTCTTTTGCTTTTTGTTTTTTTTGTTTTAGTTTTTTTTGTTGATCTGGTAATTTTTTTTTAATTGATTCTTATTTTTATGTTGCTGTTTGTTTTATGTCTGTTTTTATTTTTTCTTTGGTTTTGGTTTCTGAGCGTCATCGTGTTATTGTTTTTTTTTCTAAGGTTCTTTTGATTATTTCTTTTTTTTTTTTTTTTTCTTATAGTGTTTTCTATTTGTATGTTTTTTTTGAGCTTTCTATGGTTCCTATTATTATTTTAATTCTTGGTTATGGTTATCAGATTGAGAAGGTTAATTCTTTTTTTTATCTTGTTTTTTATGCTACTTTTTGTAGTGTTCCTTTTCTTTTTGTTTATTTTAGTTTGGATTTTTTTTTTGTTGTTCCTTATTTTGATTGTTTTATTTCTTGGGAAATGGTTTTTATTATTAGTTTGGCTTTTATAATGAAATTTCCTGTTTTTTTTTTACATCTTTGGTTACCTAAAGCTCATGTCGAAGCTCCTACTTCTGCTAGTATTTTATTAGCTGGTTTGTTATTGAAGTTTGGTACTGTTGGGTTTGTTCGTATTATAAAGAGTCTTAGTTATTGTCATATTAATTATTGGTTTTTTTTTTCAGTTTTGGGTATGTTTGTTTCTTGTTTTGTTTGTGTTTTTCAGAGTGATTTTAAGTCTTTAGCTGCTTATTCTTCTGTTGTTCATATGAATTTTTTGTTGTTTTTTCTTTTGTTTTTTGGTTTATATTCTAAAACTGGTAGTTTTTTAATGATGGTTTCTCATGGTTATACTTCTTCTGTTATGTTTTATTTTATTGGTGAGTTTTATCGTTCTTTAGGTAGTCGAATGATTTATTTTTTGAATAGTTTTATGTCTTCTAGTTTTATTTTTTCTTTCTTGATTTCTTTGGTTTTTTTATCTAATTGTGGTATACCGCCTTCTATTTCTTTTTTTTCTGAGTTTTTTTCTTTTTCTGGTTTTTTTTCTTTGTTTTATAATGTTTTTTTTTTGGTTTTTTTTTATTTTTTTGTTTCTTTTTATTATTGTGTTTATATTATTGTTATTTCTTTTTTGGGTAAGAAGTTTTTTTTTTTTAAGAGTTGATTTTTTTTTTGATCTCTTCCTTTAATTTTTTTTTGTTTTAATGTTTTTGGTTTTTTTTTATTTTTTTAATAGATTTAAGTTAAGTTAAACTATTAGTCTTCAAAACTAAAAATTTTATCTATAAGGTATTTAGTAGGAATTTTCTATATCCAATTGCGGTTTGGAAGTTTTTTTACCTTAACAAATTTTAGGCGAGTCTTCTAAACTTGTTTTGGGTTTTCCCGTTTGTTTTTTAAGTTTTTTCATAATTTCCATGTTTTGAGCTTTTCTACTTATCCTTTTTTTATGTTTATTTCTTTAAGTTCTCTTTTTTCTTCTTTTGTTGTTTTTTTCAAGTTTGGTATTTTTTCTTTTCTTTTTTTTTCTTTTTTTTCTTTTTTAGTTCTTATTTTTTGTTGGTTTAAAGATATTTGTATGGAGGGTCTTTGTGGTTATCATAATTTTTATGTTATAGATGGTTTCAAGTTTGGTTTTGTTTTGTTTATTTTTAGGGAGTTTATGTTTTTTTTTAGTGTTTTTTGGTTTTATTTTGATTCTGCTTTGGTTCCTGCTCATGAGATTGGTTGTGGTTGGGGATTTTTTGGTTTGGATAAGATTAATCCTTTTGGAGTTCCTCTTTTGAATACTGTTATTCTTCTTAGAAGTGGTGTTACTGTTACTTGGTCTCATTATTGTCTTTTGAATAATTTTTATTGTTTAGATGGTTTAATTTTGACTATTCTTCTTTCTTTTATTTTTATTTTGGTTCAGTTTTTTGAGTATAAGAGTTCCAGTTTTTCTATTTCTGATGGTGTTTATGGTAGTATTTTTTATTTTTCTACTGGTTTTCATGGTTTTCATGTTATTTTAGGTTCTATTTTTTTGACTTATAATCTTTTTCGTTTTTTATTATATCATTTTAATTATTCTCGTCATTTGGGTTATGAGTTTTCTATTTTGTATTGGCATTTTGTAGATGTTGTTTGGTTATTTTTATTTGTTTTTGTTTATTGATGAGGTTATTAGGTTTTATTTTTACTTTTTGGATTTTTTTAACTTTTTTGATTTTTTTATTTTTGTTTTTGTTTTACAGTTTATTTTTTGTCAAAAGGATAGTTTAATTAATGTTTTTTTTAATAAGTTTTTTTCTTTTTTAGTTGGTGTTTTTTCTTATAATTCTTCTTGTCTTATCAGATATATTTTTTCTTCTTTTATTTTTGTTTTTTTGTTGACTTGTTGTTTTGGTGGTTATTTTAGTTATTCTTTTTGTCCTTTGGGTATTATTGAGTTTACTTTTTTTTTTTCTTTTGTTTCTTGATTTTCCACTTTTTTGTTTTTGATTTCTAGTCAGAAGTTTTCTGTTTATATGAAGAAGTCTGGTGATGGTTTTTTTAAGACTTTTTTTTTACTATTTGTTGAGATTATTAGTGAGTTTAGTCGTCCTATTGCTTTAAGTGTTCGTTTGTTTGCTAACATTATAGTTGGTCATGTTATTAGTGCTTGTTTTTATGTTTTTTTTGAGTGTGTTTTTGGTTTTTCTTTTTTAATTGTTTTTGCTATTGTTTTTGAGTGTTTTGTTTTTATTTTGCAGAGTTATATTTTTTCTCGTTTAATTTATTTATATATTAACGAGTAGCTTTTTAGTTTATTTAAAATTTTTACTTGTGGTGTAAAAGAAATTTGAGCTTTGTAAGTTAGTTTAAGTAGAATTTTTGTTTTTGGTGCAAATGGTTATCTTACATTGAGGATTATTTTAATTTAGAATATTTAGCTGTTAACTAAAAGGTTTATCTTCATAAGAGTTTAGTTTATATTTAAAATATTAAATTGTAAATTTAAAGTTTTTTGCTCTTGCAGTAATTAGTTTAATTAAAATATAACATTTGGATTGTTAAGTTTTTTTACTGATTTTTCTTTTATTTTTTTGTTATTTTTGTTTTTTTTTTAAATTGTTTTATTTGTAATATTATTTTTTGATGGAGTGTTTTTTTTTTAATGACTCTTGTTTTTGTTTTTTTAAATTTTAATAATTCTTATTCTTCTATTAATTATTTTATTTTTCAGGAGTTTCTTGGTTTACTTTTTGTTTTTTTTTCTTTTGGTGTTTTTCAATTTTTTATTATTTTATTAAAGGTTGGTGTTTCTCCTTTTCATTTTTGGTGTTTAAATATTTTTAATGGTCTTAGAGGTTTTAGCACTTTTTGATTTCTTACTTTCCAAAAGTTACCTTACTTTCCTGTTTTTTCTTTTATTTTTGATTATAGTTTTTTTTTTTTTCTTGTTTTTGGTATTATTTTTTGTTATTTCAATCTTTTTTTTTGTAAATCTTTTAAGAGTATAGTTTTTATTTCTTCTGTTGAGTCTTTTAATTGGTTGTTAATTTCTCTTCTTTCTTCTTTGTTTTCTGGTTTTTTTTTGTTTCTTTATTATGTTTTTGTTATGTTTTTTTTGTTGGATTACAGTTCTGCTAAAGGTTATGATTTTTATAATTGGGAATTGGTTTTTCTTTTTATAAATTTTCCTATGACTATTACTTTTTTCATTAAAATTTTTTCTATTATTTTTTTTTTAAATATTAGTTCTTTTTATCTATTGTTTGTTTTATTTTTAATGGTTTTTTCTGTTTTTGGTTTTGGTTTTTGGTTTTTTAATGTTGGCTTAAAATTTAGTTATTATGGTTTTTATAATTTTAGTTTTTTTTATTTTGTTTTTTTTCCTTTGATGTTTTTTTGTCTTTTTTAAAAGAGTTTTAGTTTATATAGAATTTATCACTTACAATGATGGGGTTTAAACTCTTACCAATTTAGTAAAATTTTATTATATTGCTTTGATATGGCAAAGTTCTTTTTGATTTGGTATTTTTTGTTTTATTTTTAGTAGCTCTTTTTTCTTTTTTATTTGCTTTTTTTTTTTATTTGTTTGTTTATTTTGCTTCTTTTTTTGATTTTTATTTTTGTAAGTCTTCTTCTTTTGAGAGTGGTTTTATGAGTGTTGGTTTAATTCAGAATTCTTTTAGAATTCACTTTTTTGTTATTATAATTATGTTTGTTGTTTTTGATTTGGAGATTGTTATTTTTATTGGTATTCTTATTTCTGATTTAAATTCTTTTGTTTGTTTTTTTTTTTTATTTTTTTTTTTGTTCTTGTTTTTTTATATGGAGTGGTATTATAGTAAGCTTGTTTGAAATTTTTAATAGTAAAAAACTTTATTATAATTTAGTATATCTCGTTGTCGTTGAGAAGGTTTTAAGTTTTATCTTATTATTATATTTTTTTTTTTTCTTGTTTTTAGTATCAAAATCCAGTTGGGGTTTTGATATATTATATATTWTATATTATAAAAATAATATAAATATAATATATTTATTAATTATATTTATATATAAATAATTATATTTATATATATAAATAATTATATTTATATTATTTTTATTATGTATGTATGTATATTTATRTTGATATTAATTAGTTAATATCATATCCYTTATTTAGGATAATTATTTGAGGGAAATTTTATTAATTAGGTAAACTTGTTTCATTTAAGCTGATAAACTTTGGACTTTTTTAAGTCTCAAAAGTTTCAGGAAAACAAGTTTACCTAATTAATGGTTTTATTTTAATTGAAATTATATGTCTATAAGCTCGATTAAAATAAAATTTTGTAGTATGATNNNNNNNNNNNNNNNNNNNNNNNNNNNNNNNNNNNNNN
>Cambodia_Human_L10 - m
GTCGTTTATTTTTCGATTTTTTTATTTATGATTTTGTTGGTTTTTTTTGTTGTTTTTTTTGTTATACAGAGTATTGCTTTTATTACTTTATATGAGCGTCATTTGTTGGGTCTTAGTCAATCTCGACTTGGTCCTACGAAGGTAGGTTTTTTTGGTGTTTTGCAGGCTATTGTAGATGGAGTTAAGCTTCTAAGTAAAGAACAATTTTTACCTTATAATTCTTCTTATTTTTTTTTTTTATTTATTCCTTTTGTTTCTTTTTGTTTGATATATTTGGAGTGGTTTGTTCTTCCTTTTTTTTTTGATTTTTTTACTTTTAATTATTCTGTTTTGTTTTTTCTTTGTTTGGTTGGTTTTTCTGTTTATACTACTTTAATTTCTGGAATTGTTTCCAAATCTAAGTATTCTATAATTGGTTCTATTCGTGCTAGTAGTCAGAGTATTTCTTATGAGATTTCTTTTACTTTTTTTGTTTTTTGTGTTGTTCTTCATGTTGGTGTTTTTAGTTTTTTTAGTTTTTTTAGTTTTAGCATAGTTGTTCTTTTTTTTCCTTTTCTTATTATGATTATTGGTGAGCTTAATCGTGCTCCTTTTGATTTTTCTGAGGGTGAGAGTGAACTTGTTAGTGGTTATAATATTGAATATTCTAGTGTTGCTTTTGTTCTTTTGTTTTTGAGTGAGTATGGTGTGTTGATTTTTTTTTGTGTTCTTTTTTCTTTTTTGTTTTTTGGTGGTTCTGTTTTTATGTCTTTTGTTATTTTTTCTTTTTTGATTTTTGTTCGTAGTTCTTTTCCTCGTTATCGTTATGATATGATGATAGGTTTTTTTTGATTTATTATGTTACCTATTTCTATGATTTTGTTTTTATTTTTTTGTTTGTTATTTTTTTAGGGATTTAGTTTATATTAAAATGTTTGTTTTGCGTACAAAAGAATTTTTTCTCTGAATTTTTTTTCTTAGTTTATAGATTTGATTATGGTCATTGTAATGATAAAATGGTGTTATATAATTTTTAATCACTTGAGTGGACAATGTTTTTCTATCCCGGCAATGTATTGCTTGTATAAACTCAGTACCAGAATAATCGGATAGACTGAGTAAGCTTATACCCTAAATGTGTTTTGGCCATGGTTTTTTTTTTGATTTTTTTACAACTGTTTAGTGCAATGTGCAGTTTTTTTTTGTTGTTTTATCTTGGTCAATAAGATTAGACAAATGACCTGGATTAGTACCCAGTTAATCTAAATTTAAAAGTTGCAGGAGTAAAGTAATATTTAAACTGTAATAATATTGGCGGATTTTTTAATTATCTTTGGAGGTTGAGCTGTAATTGAGAACCCTCATTATCAGCTTTGATTTTTGTCGCATGTATGATCGTTTATGTCCTTCTTAAAGAGGTGCATTAAAGATTATTTGGTGTTTAATCAATGATATTTATTAAAACAGATAAATACCTGGTATATATCAAAGTTTTCGTTTGACCTACAATATCTTATGTTTCGGATAAGGAGGGGAGATTCTTCTTTGAAGTTGTAAAAGACAGTAAATGCTTTTTAATGTAGCATTGAAGTATTTAGAGAAATCGTACAAATCATCCATCAATTGCCCACAGGGGAGTAAGTTGTAGTAAAGTAGGTGTAGGGGAATCTGTACCTAGTTTAAGTTGGTTATATTTTAATAATTTGGTTTTTTTCCAAGTGTTTTTTCCTTCTTTAATAAGTTAGTATATTTTAGTACATTGGGTTCATATCCTAAAGGAGAATTTTCACTTATTTTTTATTGTTTTTTTTATTTAATTTTTTCTTTTTTAAGGGGGTACTTTTAAGGTTTTTGGGAGTTATTAGTATAATAAGTATTTTTAATTGCAAATTAAAAGGTTAATAGCTTTTTTTATTCTTTTAAGTTTTTAAATGTTCCTGTTAGTTTTTCTTTATCTGTTTTTTGGAATTTTGGTAGTATTTTGGGTATGGTTCTTTTTTTTCAGATTTTTAGTGGTTTATTTTTATCTTTTTATTATGTTGCTGATGGTTTTAATTCTTTTTCTAGTGTTCAGTATATCATAAGTGATGTTAATTTTGGTTGGGTTTTTCGTATTTTACATTTTAACGGTGCTAGTTTATTTTTTTTTTTTTTGTATTTGCATTTTTTTAAGGGTCTTTTTTTTTGTAGTTATCGTTTGTCTGGTACTTGGATTATTGGTTTAACTATTTTTTTTTTTGTTATAATGGAGGCTTTTATAGGTTATGTTTTAGTTTGGGCTCAGATGAGTTTTTGAGCTTCTGTTGTTATTACTAGTCTTTTAAGTGTTATTCCTTACTTTGGTTTTTCTATTGTTTATTGGATTTGGAGTGGTTTTTCTGTTATTAATTCTACTCTTAAGTTTTTTTTTGTTATTCATTTTTTAATGCCTTGATTGGTTTTTCTTTTAGTTTTTGTTCATTTGTTTTTTTTACATTCTACTGGTAGGACTTCTGTTTTATATTGTCATGGTGATTATGATAAAATTAGTTTTTTCCCTTATTATTTTTATAAAGATTCTTATAATTTGGTTGTTTTTTTTCTTTTTTTTATTTTTTCTTTTTTTTTTCCTTTTTTACTTGGTGATCCTGAAATGTTTGTTGAGTCTGATCCAATGGTTAGACCTGTACATATTGTTCCTGAGTGATATTTCTTATTTGCTTATGCTATTTTGCGTGCTATCCCTAATAAAGTTTTAGGTGTTTTTTTTCTTGTTTTTAGTATTTTTATTTTTTATTTTTATGTTTTTTTTAATAATTATTATAGTGTTCTTGATAATTTGAATTTTTTTTTAGTTGTTTTTTTTATTTTGGTTTCTGTTTTTTTAAGTTGATTAGGTCAGTGTCATGTTGAATATCCTTTTATTGGTTTGAGAGTTGTTTTTTCTTTTTTTTATTTTTTTTTTGCTTTTTTAATTGTTTTTTCTCGATTTTTGACTAAATTTATTTTTTCTTAGTAAACTTAGTATAATTTATTATATTGGATTTAGGATCCTGGGATTTTTGTTTACTTTTAATTATTTCCAAGGTTACATGATAGGTTTTTCTAATAATTATCTTTGTAGATATATGGATTGGTTTCATAATTTTAATTGTAGTTTATTATTTGGTGTTTTATTTTTTGTTTTTATAGTTATTGTTAATCTTTTTGTTAATTCTTATTATTTTAAGAGTCATAATATTGAATATCAATTTGGTGAGTTTTTATGTAGTTTGTTGCCTTTATTTATTTTGGTTTTTCAAATGTTTCCTTCTTTATCTTTGTTGTATTTTAGTGGTTTGTCTTATTTAGATAGTAGTTTAACTGTTAAAGTTGTTGGTCATCAATGGTATTGAAGTTATGATTATAGGGATATCGGTATTGAATTTGATTCTTATATGAAGTCTATTGATTCTTTATTGATTGGTGAGCCTCGTTTATTAGAAGTTGATAATCGTTGTGTCGTTCCTTGTGATACTAATATTCGATTTTGTATTACATCGGCTGATGTTATTCACTCTTGATCTCTTCCTTCTTTTTGTATTAAACTTGATGCTATGAGTGGTATTTTAAGTACTGTTACTTGTAGTTTTCCTATGGTTGGTGTTTTTTATGGTCAGTGTTCTGAGATTTGTGGTGCTAATCATAGTTTTATACCTATTTGTTTGGAGGTTTCTTTGTTGGAAAATTTTAAAGATTGATGTTATTTAATGTCTAGTTAATTTTGAGGTATTAGTATATTTTAGTATTATTCTTTTTCGAGGAGTCGGATTTATACCTTTATTGAATTAGCATAATTTAATGTATTTGTTTTAAGCGCAAAAGATTTTATTCAATTTTACTCTTTTAGTTTATAAAAAATATGACTTTGAAGCAGTTAAGAATCATAGAGTATATTTTTTTTTTATATATATATTAGTATTGCATACTATGTTAGGATATTTTCAAAGATTTTGATAAATAGAAGCAAAGTGTTTAAGGTGTAGTTTTTTTTTTTGTTACAAAAATAATTTTACTACTCTTAGTGTTGATACATCGAACTTTGTGATATCTGTTTTTAATTTTTATATTAGAAAATTATATATTGTTTTTTTTTTTTGTAGTTTTAATAATTTGAAGTTTTTTTGTTTTAAGTTTTATAACTTTACTACTTTTYTTTTYTTTTTTTTTTTTTAATTATAATTCTTTATAGTTTTTATTATCTAACAATTAGTAAATTAATAAATTATGTTTTTTTTTTTAATATAAATGAATTACTAATTATCTGGTCAAATGTTTATTAAAGACTTAGGATTTATATTAAATCTGTCTTCTGCCCTATGGTTTTTTTAAATGGCAGTCTTAGCGTGAGGACATTAAAGTAGCAAAATAATTTGTGCTTTTATTGGGTTCGAGTATGAATGAAGTTTTGGCTGGTGATATTTTTTTTTTTTTTTGAATTTAATATACATCTAAAAAGAGATGTTTATAATAAAACAAAGATAAGTCTTCGGAAATTTTATTTCTATTAAAAGTTTTTTTTTTTAGTAATTTATCTAGGGAAGATTATTATATAATTTTTTTTTACTATTTTTAATTTAAAAAATTACTCCGGAGTTAACAGAAAAACATGCCTTATGTAGTTCTTATATTTTGGTAAGTTTTACATCGATGTTGTATCTTTATTAGCTGAAGAGGAGAAATTTCAGTTTTTTAGACTGTTCTTCTTTTAATAAATAAAACGTGATATTAGTTTAATTCATCGTGAGATAGAATTGTTTATCTTGTTTATTATTTTTTTTTATCGGGATTAGTACGAAAGGAATTTCACTATAATTTTAAATTTTTTAATCTTTTTTTTAATTTTTTTTGTTTATTTTTTTCTTGTCTTAGTTTTCTTGTTTTTGATCCTTTAAAGAGTGCTTTTTTTTTAGTTCTTTCTTTAATTTTTTTGGTTTTTTTTATTTCTTTTGGTTTTTATGTTTGGTTTTCTTATTTTATTTGTTTGATTTTTTTGAGTGGTATTTTTGTTATTATTGTTTATTTTTCTAGTTTTTCTAAATATATTTATGTCAATATTAATTTTTTTCTTGTYYTTTTTGTTTTCTTGTTTTTTTTTTTTTATTCTTTTTTTTTCTTTTTAGATCCTAGTTATCATAATTCTTTAAATTTTCTTTATTATGATTTGTTTTTTTCTTTTATTTTTTGGGTTGTTTTTTGTTTGTTTTTTTTTATAAATTTTGTTAGCTTTTTTCTTTGTTTTTCTGGTGCTCTTCGACTGTATTAATTTTGGTTTATTAGTATAATAAGTATATTTGATTTCCAATCAAATGGTCATTAAACTATGCTATTTTAGTTTATGTAAAATGTCTAATTTGTAATTAGAAGAATTTTTAGCAACTTTCTAGTTTTTGTTTTTTATAGTACTAATCACAAAGATATTGGTAGTATTTATTTAATTTTTGGTTTATGAGCTGGTATAGTTGGTTCTGCTCTTTCTATGATTATTCGTATCGAGTTGAGTAAGCCTGGTATGTTTATTGGAGATGGTCAATTATATAATTCTATTTTAACTGCTCATGCTATTTTGATAATTTTTTTTATGGTTATACCTAGGATGATTGGTGGTTTTGGTAATTGGATGGTTCCTTTAATATTAGGTGCACCTGATATGAGTTTTCCTCGATTAAATAATATTAGTTTTTGATTATTACCTGCTTCTATTTTTTTGGTTTTTTTGGCTTGTTTTGTTGATAATGGTTTAGGTACTAGTTGAACTATTTATCCCCCTTTATCTACTTCAGGACATCCTGGTTCTAGTGTTGATTTGGCTATTTTTAGTTTACATCTTTCTGGTATTAGTTCTATTTTGGGTGGTATTAATTTTATGTGTACTATTAAAAATTTACGTTCTAGTTCTGTTTCTCTCAATAATATGAGTTTATTTATTTGAACTATTTTTGTTACTGTTTTTTTATTGGTTTTGTCTTTACCTGTTTTAGCTGGTGCTATTACTATGTTGTTAATTGATCGTAATTTTAATGGTTCTTTTTTTGATCCTAGTTTTGGTGGTAATCCTTTGATTTATCAGCATTTGTTTTGGTTTTTTGGTCATCCAGAAGTTTATATTTTAATTTTACCTGCTTTCGGTATTATTAGTCAATGTACTTTGTATTTGACTGGTAAAAAAGAAGTTTTTGGTTATTTGGGTATGGTTTATGCTATTTTGAGTATTGGTTTAATTGGTTGTGTAGTTTGAGCTCATCACATGTATACTGTTGGTATAGATTTTGATTCTCGTGCTTATTTTACTGCTGCTACTATAGTGATTGCTGTTCCTACTGGTGTAAAAGTTTTTAGATGGTTAGCTACTTTTTTTGGTACTGTTATAGTTTATCAACCTTTATTATTTTGAGTTATAGGTTTTATTTTTTTATTTACTATTGGTGGTTTAACTGGTGTTATATTATCTAATTCTAGAATTGACATTATTTTACATGATACTTATTATGTAGTGTCTCATTTTCATTACGTTTTAAGTCTTGGTGCTGTTTTTGGTTTGTTTGCAGGTGTTACTTTGTGATGATCTTTTATTACTGGTTTTGTTTTGAATAAAATTTATATGTATTCTGTTTTTTTTTTATTTTTTATTGGAGTTAATATGACTTTTTTTCCTTTACATTTTGCTGGTTTACATGGTTTCCCACGAAAATATGTAGACTATCCAGATGTTTATTCTTTCTGAAATGTTTTATCTTCTTTTGGTTCTCTTATTAGTATTTTTTCTCTTTTTTTTTTTGTTTTTGTTTTATTAGAATCTTTCATTAGTTATCGTGTTTTAGTTGTTGATTACTTTAATGGTGTTAGACCTGAAAATGCTAATTTAGGTTATAATTTTTACCATAGTTTCCAAGATGGGGTTTATTTGAGAGTGCCTCATAATTAATTGTTTTTATTTTTTATTGGTATTTTTTTCCTTTTTTATAAATTTCGACGTTTTATTTTTGTTATTATTTCTTTTGAATTTTTAATAATGGGAGTTTTTTATTTGTTTTCTTTTTTTTTTGGTTTTTTTTCTTTTTTTTACTTTTTATGTTTTAGTGTTTTTTGTAGTCTTATAGGTGTTGTTTTAATAGTTTATTTTATTAAGTTCTATGGTTGTGATTATGTTTTTTTTTAAAATCACWTANTATCAAACCCCAATTGAGTGGTTAGCTTAAGTTTAAAGCACCGGATTTTTAATCCGGGGATTAATCTGCTTAAAACTGTTTTTATTTTGATTTGAAATCAAAATTTGGATTTTTCCGCAGTTTTTGTCTTTATTTTTGATTTTTTTTTGTTGTTTTTTGTTTTTGTTTTTTGTTTTTGTTTTTTGTTTTGTTTTTGTTTTTTGTTCCTTTTTTTAAGTTTTCTTTCTTTTTTTTTGATTTTGGTTTTATTGTTTTTAAATTTAATTTTTATTTAAATAGTATTATTTTTTCTTTTGTTTTGATTTTGATTTCTGTTAGTGTTTTTTTTTATAGTCTTTATTATCTTAATATGGAAATTAATTTTTTTTATTATTTTTTTGTTTTGCTTGTTTTTATTTGTAGTATATTTTTTTTGGTTTTTTGTGATAGTGTTTTTTTTGTTTTGCTTGGTTGAGATTTGTTAGGTATTTCTAGTTTTTTTTTAGTTCTTTTTTATAATAATTGAGATAGTTGTAGTGGTTCTATGAATACTGTTTTAACCAATCGTATGGGTGATTTTTTTATTTTTGTTTTTTTTTCTTTGTCTTTTTTTACTTTTTTTAATTTTTTTAGTTTTTCCTATTTTTGTTTTTATTCTTCTTTTTTTCTTATTTTGGCTGCTTTTACTAAGAGTGCTCAGTTTCCTTTTGGTGGTTGATTACCTAAGGCAATGAGTGCTCCTACTCCTGTTAGTTCTTTAGTACATAGTAGTACTCTTGTTACTGCTGGTATTGTTTTGATGATTAAATTTAATGTTATTATTATGAGTTCTTTTCTTTTAAAGTTGGTTCTTATTTCTGGTGTTTTTACTATGTTTTTTTCTAGTTTTTGTGCTTTGTATGAGAATGATTTAAAGAAGGTTGTTGCTCTTAGTACTTTGTCTCAAATGGGTCTTTCAATGGTTTCTTTTGGTTTTGGTTTAAGTTTTCTTTGTTATGTTCATTTATTAAGTCATGCTATTTTTAAGAGTTGTCTTTTCATACAGATTGGTTATTTGATTCATTGTTCTTTTGGTCAACAGGATGGTCGTGGTTATTCTTTTGGTAATTTGCCTTATTTTGTTCAGCTTCAGATTTTAATTACTCTTTTTTGTTTGTGTGGTTTGTTTTTTTTAAGTGGTTCTGTTAGTAAAGATTATATTCTTGTTTTTTTTTTTTCTAGTTATTTTATGTTGTTTTTTTCTTTTTTTTTTTTTATTTCTGTTTTTATTACTTTTTTATATAGTTATCGCATTTGAAGTAGTCTTTTCTTAACTTTTTTTAATTCTTTATATTATAGTTGTAGTAGTTTTTTATTTTTTTTTATTAGTATTCCTTTGGTTTTTTTTTCTTTGTTTTTTATTTGGTGATTGAATCTTAATTTTTTTAGAATTCCTGTTGTTTTTGTTTATATTGATTTTTATTTTTTTTTTTTTTTTATTTTATTGTTTTTTTTTTTTTATTTTATTGTTTTCAAGTTTTTGTCTTTTTCTGTTTATTGTTTTTTGATGGATTATTTTCCTATTTTATTTACTCGTTTTTTTCATGATTTTAAGTTTTTTGATTTGTTTTTGAATAAGTTAAATCTTACTTTTTTTTCCTTTTTTTCTTTTTCTAGTTTTATTTCTATATTTTCTTATTTTAATAAGTTTAATTTTTTAGTTGTTTTYATTTTTCTTATTTTTGTTGTTTTTTAGATATCTAATTTATTTTTTTAGTTTTTTAAAGTTTTTTTTTTTGTTGATTTTTTTTTTTTTTTATGATTTTTTTTTTTTGTTTTTTTCTTTTGCTTTTTGTTTTTTTTGTTTTAGTTTTTTTTGTTGGTCTGGTAATTTTTTTTTAATTGATTCTTATTTTTATGTTGCTGTTTGTTTTATGTCTGTTTTTATTTTTTCTTTGGTTTTGGTTTCTGAACGTCATCGTGTTATTGTTTTTTTTTCTAAGGTTCTTTTGGTTATTTCTTTTTTTTTTTTTTTTTCTTATAGTGTTTTTTATCTATATGTTTTTTTTGAACTTTCTATGGTTCCTATTATTATTTTAATTCTTGGTTATGGTTATCAGATTGAGAAGGTTAATTCTTTTTTTTATCTTGTGTTTTATGCTACTTTTTGTAGTGTTCCTTTTCTTTTTGTTTATTTTAGTTTGGATTTTTTTTTTGTTGTTCCTTATTTTGATTGTTTTATTTCTTGGGAGATGGTTTTTATTATTAGTTTGGCTTTTATAATGAAATTTCCTGTTTTTTTTTTACATCTTTGGTTGCCTAAAGCTCATGTTGAAGCTCCCACTTCTGCTAGTATTTTATTAGCTGGTTTGTTGTTGAAGTTTGGTACTGTTGGGTTTGTTCGTATTATAAAGAGTCTTAGTTATTGTCATATTAATTATTGATTTTTTTTTTCGGTTTTAGGTATGTTTATTTCTTGTTTTGTTTGTGTTTTTCAGAGTGATTTTAAGTCTTTAGCTGCTTATTCTTCTGTTGTTCATATGAATTTTTTGTTGTTTTTTCTTTTGTTTTTTGGTTTGTATTCCAAAACTGGTAGTTTTTTAATAATGGTTTCTCACGGATACACTTCTTCTGTTATGTTTTATTTCATTGGTGAGTTTTATCGTTCTTTAGGTAGTCGAATGATTTATTTTTTGAACAGTTTTATGTCTTCTAGTTTTATTTTTTCTTTTTTAATTTCTTTGGTTTTTTTATCTAATTGTGGTATACCTCCTTCTATTTCTTTTTTTTCTGAGTTTTTTTCTTTTTCTGGTTTTTTTTCTTTGTTTTATAATGTTTTTTTTTTGGTTTTTTTTTATTTTTTTGTTTCTTTTTATTATTGTGTTTATATTATTGTTATTTCTTTTTTAGGTAAGAAGTTTTTTTTTTTTAAGAGTTGATTTTTTTTTTGGTCTCTTCCTTTAATTTTTTTTTGTTTTAATGTGTTTGGTTTTTTTTTATTTTTTTAATAGATTTAAGTTAAGTTAAACTATTAGTCTTCAAAACTAAAAATTTTATCTATAAGGTATTTAGTAGGAATTTTCTATATCCAATTGCGGTTTGGAAGTTTTTTTACCTTAACAAATTTTAGGCGAGTCTTCTAAACTTGTTTTGGGGTTTCCCGTTTGTTTTTTAAGTTTTTTCATAATTTCCATGTTTTGAGTTTTTCTTCTTATCCTTTTTTTATGTTTATTTCTTTAAGTTCTCTTTTTTCTTCTTTTGTTGTTTTTTTCAAGTTTGGTATTTTTTYTTTTCTTTTTTTTTCTTTTTTTTCTTTTTTATTTCTTATTTTTTGTTGGTTTAAGGATATTTGTATAGAGGGTCTTTGCGGTTATCATAATTTTTATGTTATAGATGGTTTTAAGTTTGGTTTTGTTTTGTTTATTTTTAGTGAATTTATATTTTTTTTTAGTGTTTTTTGGTTTTATTTTGATTCTGCTTTAGTTCCTGCTCATGAAATTGGTTGTGGTTGGGGATTTTTTGGTTTGGATAAGATTAATCCTTTTGGAGTTCCTCTTTTAAATACTGTTATTCTTCTTAGAAGTGGTGTTACTGTTACTTGGTCTCATTATTGTCTTTTGAATAATTTTTATTGTTTAGATGGTTTGATTTTAACTATTCTTCTTTCTTTTATTTTTGTTTTGGTTCAGTTTTTTGAGTATAAGAGTTCTAGTTTTTCTATCTCTGATGGTGTTTATGGTAGTATTTTTTATTTTTCTACTGGTTTTCATGGTTTTCATGTTATTCTAGGTGCTGTTTTCCTCACTTATAATCTTTTTCGTTTTTTATTATATCATTTTAATTATTCTCATCATTTGGGTTATGAGTTTTCTATTTTGTATTGGCATTTTGTAGATGTTGTTTGGTTATTTTTATTTGTTTTTGTTTATTGGTGAGGTTATTAGGTTTTATTTTTACTTTTTGGATTTTTTTAATTTTTTTGATTTTTTTCTTTTTGTTTTTGTTTTACAGTTTATTTTTTGTCAAAAAGATAGATTAATTAATGTTTTTTTTAATAAGTTTTTTTCTTTTTTAGTTGGTGTTTTTTCTTATAATTCTTCTTGTTTTATTAGATATATTTTTTCTTCTTTTATTTTTGTTTTTTTGTTGACTTGTTGTTTTGGAGGTTATTTTAGTTATTCTTTTTGTCCTTTGGGTATTATTGAGTTTACTTTTTTTTTTTCTTTTGTTTCTTGATTTTCTACTTTTTTGTTTTTGATTTCTAGTCAGAAATTTTCTGTTTATATGAAGAAGTCTGGTGATGGTTTTTTTAAGACTTTTTTTTTGTTGTTTGTTGAGATTATTAGTGAGTTTAGTCGTCCTATTGCTTTAAGTGTTCGTTTGTTTGCTAATATTATAGTTGGTCATGTTATTAGTGCTTGTTTTTATGTTTTTTTTGAGTGTGTTTTTGGTTTTTCTTTTTTAATTGTTTTTGCTATTGTTTTTGAGTGTTTTGTTTTTGTTTTGCAGAGTTATATTTTTTCTCGTTTAATTTACTTATATATTAACGAGTAGCTTTTTAGTTTATTTAAAATTTTTACTTGTGGTGTAAAAGAAATTTGAGCTTTGTAAGTTAGTTTAAGTAGAATTTTTGTTTTTGGTACAAATGGTTATCTTACATTGAGGATTATTTTAATTTAGAATATTTAGCTGTTAACTAAAAGGTTTATCTTCATAAGAGTTTAGTTTATATTTAAAATATTAAATTGTAAATTTAAAGTTTTTTGCTCTTGCAGTAATTAGTTTAATTAAAATATAACATTTGGATTGTTAAGTTTTTTTACTGATTTTTCTTTTATTTTTTTGTTATTATTGTTTTTTTTTTAAATTGTTTTATTTGTAATATTGTTTTTTGATGGAGTATTTTTTTTTTAATGACTCTTGTTTTTGTTTTTTTAAATTTTAATAATTCTTATTCTTCTATTAACTATTTTATTTTTCAGGAGTTTCTTGGTTTGCTTTTTGTTTTTTTTTCTTTTGGTATTCTTCAATTTTTTATTATTTTATTAAAAGTTGGTGTTTCTCCTTTTCATTTTTGGTGTTTAAATATTTTTAATGGTCTTAGAGGTTTTAATACTTTTTGATTTCTTACTTTTCAGAAGTTACCTTACTTTCCTGTTTTTTCTTTTATTTTTGATTATAGTTTTTTTTTTTTTCTTGTTTTTGGTATTATTTTTTGTTATTTTAATCTTTTTTTTTGTAAGTCTTTTAAGAGCATAGTTTTTATTTCTTCTGTTGAGTCTTTTAATTGGTTGTTAATTTCTCTTTTCTCTTCTTTGTTTTCTGGTTTTTTTTTGTTTCTTTACTATGTTTTTGTTATGTTTTTTTTGTTGGATTATAGTTCTACTAAAGGTTATGATTTTTATAATTGGGAATTGGTTTTTCTTTTTATAAATTTTCCTATGACTATTACTTTTTTTGTTAAAATTTTTTCTATTATTTTTTTTTTTAATATTAGTTCTTTTTATCTGTTGTTTGTTTTATTTTTAATGGTCTTTTCTGTTTTTGGTTTTGGTTTTTGGTTTTTTAATGTTGGTTTGAAATTTAGTTATTATGGTTTTTATAATTTTAGTTTTTTTTATTTTKTTTTTTTTCCTTTGATGTTTTTTTGTCTTTTTTAAAAGAGTTTTAGTTTATATAGAATTTATCACTTACAATGATGGGGTTTAAACTCTTACCAATTTAGTAAAATTTTATTATATTGCTTTGATATGGCAAAGTTCTTTTTGATTTGGTATTTTTTGTTTTGTTTTTAGTGGCTCTTTTTTCTTTTTTATTTGCTTTTTTTTTTTATTTATTTGTTTGTTTTGCTTCTTTTTTTGATTTTTATTTTTGTAAGTCTTCTTCTTTTGAGAGTGGTTTTATGAGTGTTGGTTTAATTCAGAATTCTTTTAGAATTCACTTTTTTGTTATTATAATCATGTTTGTTGTTTTTGATTTGGAGATTGTTATTTTTATTGGTATTCTTATTTCTGATTTAAATTCTTTTGTTTGTTTTTTTTTTTTGTTTTTTTTTTTGTTCTTGTTTTTTTATATGGAGTGGTATTATGGTAAGCTTGTTTGAAATTTTTAATATTAAAAAACTTTATTATAATTTAGTATATCTCGTTGTCGTTGAGAAGGTTTTAAGTTTTATCTTATTATTATATTTTTTTTTTTTCTTGTTTTTAGTATCAAAAACCGATTGGGGTTTTGATATATTATATATTATATATTATAAAAATAATATAAATATAATATATTTATTAATTATATTTATATATNNATAATTATATTTATATATATAAATAATTATATTTATATTATTTTTATTATGTATGTATGTATATTTATGTTGATATTAATTAGTTAATATCATATCCTTTGTTTAGGATAATTGTTTGATGGAGATTTTATTAATTAGGTAGACTTGTTTAATTTAAGCTGGTAAACTTTGAACTTTCTTAAGTCYCAAAAGTTTCAGGAAAACAAGTCTACCTAATTAATGGTTTTATTTTAATTGAAATTATATGTCTATGAGTTCGATTAAAATAAAATTTTGTAGTATGATNNNNNNNNNNNNNNNNNNNNNNNNNNNNNNNNNNNNNN
>Cambodia_Human_L11 - m
GTCGTTTATTTTTCGATTTTTTTATTTATAATTTTGTTGGTTTTTTTTGTTGTTTTTTTTGTTATACAGAGTATTGCTTTTATTACTTTATATGAGCGTCATTTGTTGGGTCTTAGTCAATCTCGACTTGGTCCTACGAAGGTAGGTTTTTTTGGTGTTTTGCAGGCTATTGTAGATGGAGTTAAGCTTCTAAGTAAAGAACAATTTTTACCTTATAATTCTTCTTATTTTTTTTTTTTATTTATTCCTTCTGTTTCTTTTTGTTTGATATATTTGGAGTGGTTTGTTCTTCCTTTTTTTTTTGATTTTTTTACTTTTAATTATTCTGTTTTGTTTTTTCTTTGTTTGGTTGGTTTTTCTGTTTATACTACTTTAATTTCTGGAATTGTTTCCAAATCTAAGTATTCTATAATTGGTTCTATTCGTGCTAGTAGTCAGAGTATTTCTTATGAGATTTCTTTTACTTTTTTTGTTTTTTGTGTTGTTCTTCATGTTGGTGTTTTTAGTTTTTTTAGTTTTTTTAGTTTTAGTATAGTTGTTCTTTTTTTTCCTTTTCTTATTATGATTATTGGTGAGCTTAATCGTGCTCCTTTTGATTTTTCTGAGGGTGAGAGTGAACTTGTTAGTGGTTATAATATTGAATATTCTAGTGTTGCTTTTGTTCTTTTGTTTTTGAGTGAGTATGGTGTGTTGATTTTTTTTTGTGTTCTTTTTTCTTTTTTGTTTTTTGGTGGTTCTGTTTTTATGTCTTTTGTTATTTTTTCTTTTTTGATTTTTATTCGTAGTTCTTTTCCTCGTTATCGTTATGATATGATGATAGGTTTTTTTTGATTTATTATGTTACCTATTTCTATGATTTTGTTTTTATTTTTTTGTTTGTTATTTTTTTAGGGATTTAGTTTATATTAAAATGTTTGTTTTGCGTACAAAAGAATTTTTTCTCTGAATTTTTTTTCTTAGTTTATAGATTTGATTATGGTCATTGTAATGATAAAATGGTGTTATATAATTTTTAATCACTTGAGTGGACAATGTTTTTCTATCCCGGCAATGTATTGCTTGTATAAACTCAGTACCAGAATAATCGGATAGACTGAGTAAGCTTATACCCTAAATGTGTTTTGGCCATGGTTTTTTTTTTGATTTTTTTACAACTGTTTAGTGCAATGTGCAGTTTTTTTTTGTTGTTTTATCTTGGTCAATAAGATTAGACAAATGACCTGGATTAGTACCCAGTTAATCTAAATTTAAAAGTTGCAGGAGTAAAGTAATATTTAAACTGTAATAATATTGGCGGATTTTTTAATTATCTTTGGAGGTTGAGCTGTAATTGAGAACCCTCATTATCAGCTTTGATTTTTGTCGCATGTATGATCGTTTATGTCCTTCTTAAAGAGGTGCATTAAAGATTATTTGGTGTTTAATCAATGATATCTATTAAAACAGATAAATACCTGGTATATATCAAAGTTTTCGTTTGACCTACAATATCTTATGTTTCGGATAAGGAGGAGAGATTCTTCTTTGAAGTTGTAAAAGACAGTAAATGCTTTTTAATGTAGCATTGAAGTATTTAGAGAAATCGTACAAATCATCCATCAATTGCCCACAGGGGAGTAAGTTGTAGTAAAGTAGGTGTAGGGGAATCTGTACCTAGTTTAAGTTGGTTATATTTTAATAATTTGGTTTTTTTCCAAGTGTTTTTTCCTTCTTTAATAAGTTAGTATATTTTAGTACATTGGGTTCATATCCTAAAGGAGAATTTTCACTTATTTTTTATTGTTTTTTTTATTTAATTTTTTCTTTTTTAAGGGGGTACTTTTAAGGTTTTTGGGRGTTATTAGTATAATAAGTATTTTTAATTGCAAATTAAAAGGTTAATAGCTTTTTTTATTCTTTTAAGTTTTTAAATGTTCCTGTTAGTTTTTCTTTATCTGTTTTTTGGAATTTTGGTAGTATTTTGGGTATGGTTCTTTTTTTTCAGATTTTTAGTGGTTTATTTTTATCTTTTTATTATGTTGCTGATGGTTTTAATTCTTTTTCTAGTGTTCAGTATATCATAAGTGATGTTAATTTTGGTTGGGTTTTTCGTATTTTACATTTTAACGGTGCTAGTTTATTTTTTTTTTTTTTGTATTTGCATTTTTTTAAGGGTCTTTTTTTTTGTAGTTATCGTTTGTCTGGTACTTGGGTTATTGGTTTAACTATTTTTTTTTTTGTTATAATGGAGGCTTTTATAGGTTATGTTTTAGTTTGGGCTCAGATGAGTTTTTGAGCTTCTGTTGTTATTACTAGTCTTTTAAGTGTTATTCCTTGCTTTGGTTTTTCTATTGTTTATTGGATTTGGAGTGGTTTTTCTGTTGTTAATTCTACTCTTAAGTTTTTTTTTGTTATTCATTTTTTAATGCCTTGATTGGTTTTTCTTTTAGTTTTTGTTCATTTGTTTTTTTTACATTCTACTGGTAGGACTTCTGTTTTATATTGTCATGGTGATTATGATAAAATTAGTTTTTTCCCTTATTATTTTTATAAAGATTCTTATAATTTGGTTGTTTTTTTTCTTTTTTTTATTTTTTCTTTTTTTTTTCCTTTTTTACTTGGTGATCCTGAAATGTTTGTTGAGTCTGATCCAATGGTTAGACCTGTACATATTGTTCCTGAGTGATATTTCTTATTTGCTTATGCTATTTTGCGTGCTATCCCTAATAAAGTTTTAGGTGTTTTTTTTCTTGTTTTTAGTATTTTTATTTTTTATTTTTATGTTTTTTTTAATAATTATTATAGTGTTCTTGATAATTTGAATTTTTTTTTAGTTGTTTTTTTTATTTTGGTTTCTGTTTTTTTAAGTTGATTAGGTCAGTGTCATGTTGAATATCCTTTTATTGGTTTGAGAGTTGTTTTTTCTTTTTTTTATTTTTTTTTTGCTTTTTTAATTGTTTTCTCTCGATTTTTGACTAAATTTATTTTTTCTTAGTAAACTTAGTATAATTTATTATATTGGATTTAGGATCCTGGGATTTTTGTTTACTTTTAATTATTTCCAAGGTTACATGATAGGTTTTTCTAATAATTATCTTTGTAGATACATGGATTGGTTTCATAATTTTAATTGTAGTTTATTATTTGGTGTTTTATTTTTTGTTTTTATAGTTATTGTTAATCTTTTTGTTAATTCTTATTATTTTAAGAGTCATAATATTGAATATCAATTTGGTGAGTTTTTATGTAGTTTGTTGCCTTTATTTATTTTGGTTTTTCAAATGTTTCCTTCTTTATCTTTGTTGTATTTTAGTGGTTTGTCTTATTTAGATAGTAGTTTAACTGTTAAAGTTGTTGGTCATCAATGGTATTGAAGTTATGATTATAGGGATATCGGTATTGAATTTGATTCTTATATGAAGTCTATTGATTCTTTATTGATTGGTGAGCCTCGTTTATTAGAAGTTGATAATCGTTGTGTCGTTCCTTGTGATACTAATATTCGATTTTGTATTACATCGGCTGATGTTATTCACTCTTGATCTCTTCCCTCTTTTTGTATTAAACTTGATGCTATGAGTGGTATTTTAAGTACTGTTACTTGTAGTTTTCCTATGGTTGGTGTTTTTTATGGTCAGTGTTCTGAGATTTGTGGTGCTAATCATAGTTTTATACCTATTTGTTTGGAGGTTTCTTTGTTGGAAAATTTTAAAGATTGATGTTATTTAATGTCTAGTTAATTTTGAGGTATTAGTATATTTTAGTATTATTCTTTTTCGAGGAGTCGGATTTATACCTTTATTGAATTAGCATAATTTAATGTATTTGTTTTAAGCGCAAAAGATTTTATTCAATTTTACTCTTTTAGTTTATAAAAAATATGACTTTGAAGCAGTTAAGAATCATAGAGTATATTTTTTTTTTATATATATATTAGTATTGCATACTATGTTAGGATATTTTCAAAGATTTTGATAAATAGAAGCAAAGTGTTTAAGGTGTAGTTTTTTTTTTTGTTACAAAAATAATTTTACTACTCTTAGTGTTGATACATCGAACTTTGTGATATCTGTTTTTAATTTTTATATTAGAAAATTATATATTGTTTTTTTTTTTTGTAGTTTTAATAATTTGAAGTTTTTTTGTTTTAAGTTTTATAACTTTACTACTTTTYTTTTYTTTTTTTTTTTTTAATTATAATTCTTTATAGTTTTTATTATCTAACAATTAGTAAATTAATAAATTATGTTTTTTTTTTTAATATAAATGAATTACTAATTATCTGGTCAAATGTTTATTAAAGACTTAGGATTTATATTAAATCTGTCTTCTGCCCTATGGTTTTTTTAAATGGCAGTCTTAGCGTGAGGACATTAAAGTAGCAAAATAATTTGTGCTTTTATTGGGTTCGAGTATGAATGAAGTTTTGGCTGGTGATATTTTTTTTTTTTTTTGAATTTAATATACATCTAAAAAGAGATGTTTATAATAAAACAAAGATAAGTCTTCGGAAATTTTATTTCTATTAAAAGTTTTTTTTTTTAGTAATTTATCTAGGGAAGATTATTATATAATTTTTTTTTACTATTTTTAATTTAAAAAATTACTCCGGAGTTAACAGAAAAACATGCCTTATGTAGTTCTTATATTTTGGTAAGTTTTACATCGATGTTGTATCTTTATTAGCTGAAGAGGAGAAATTTCAGTTTTTTAGACTGTTCTTCTTTTAATAAATAAAACGTGATATTAGTTTAATTCATCGTGAGATAGAATTGTTTATCTTGTTTATTATTTTTTTTTATCGGGATTAGTACGAAAGGAATTTCACTATAATTTTAAATTTTTTAATCTTTTTTTTAATTTTTTTTGTTTATTTTTTTCTTGTCTTAGTTTTCTTGTTTTTGATCCTTTAAAGAGTGCTTTTTTTTTAGTTCTTTCTTTAATTTTTTTGGTTTTTTTTATTTCTTTTGGTTTTTATGTTTGGTTTTCTTATTTTATTTGTTTGATTTTTTTGAGTGGTATTTTTGTTATTATTGTTTATTTTTCTAGTTTTTCTAAATATATTTATGTCAATATTAATTTTTTTCTTGTCCTTTTTGTTTTCTTGTTTTTTTTTTTTTATTCTTTTTTTTTCTTTTTAGATCCTAGTTATCATAATTCTTTAAATTTTCTTTATTATGATTTGTTTTTTTCTTTTATTTTTTGGGTTGTTTTTTGTTTGTTTTTTTTTATAAATTTTGTTAGCTTTTTTCTTTGTTTTTCTGGTGCTCTTCGACTGTATTAATTTTGGTTTATTAGTATAATAAGTATATTTGATTTCCAATCAAATGGTCATTAAACTATGCTATTTTAGTTTATGTAAAATGTCTAATTTGTAATTAGAAGAATTTTTAGCAACTTTCTAGTTTTTGTTTTTTATAGTACTAATCATAAAGATATTGGTAGTATTTATTTAATTTTTGGTTTATGAGCTGGTATAGTTGGTTCTGCTCTTTCTATAATTATTCGTATCGAGTTAAGTAAGCCTGGTATGTTTATTGGAGATGGTCAATTATATAATTCTATTTTAACTGCTCATGCTATTTTGATAATTTTTTTTATGGTTATACCTAGGATGATTGGTGGTTTTGGTAATTGAATGGTTCCTTTAATATTAGGTGCACCTGATATGAGTTTTCCTCGATTAAATAATATTAGTTTTTGATTATTACCTGCTTCTATTTTTTTGGTTTTTTTGGCTTGTTTTGTTGATAATGGTTTAGGTACTAGTTGAACTATTTATCCCCCTTTATCTACTTCAGGACATCCTGGTTCTAGTGTTGATTTGGCTATTTTTAGTTTACATCTTTCTGGTATTAGTTCTATTTTGGGTGGTATTAATTTTATGTGTACTGTTAAAAATTTACGTTCTAGTTCTGTTTCTCTCAATAATATGAGTTTATTTATTTGAACTATTTTTGTTACTGTTTTTTTATTGGTTTTGTCTTTACCTGTTTTAGCTGGTGCTATTACTATGTTGTTAATTGATCGTAATTTTAATGGTTCTTTTTTTGATCCTAGTTTTGGTGGTAATCCTTTGATTTATCAGCATTTGTTTTGGTTTTTTGGTCATCCAGAAGTTTATATTTTAATTTTACCTGCTTTCGGTATTATTAGTCAATGTACTTTGTATTTGACTGGTAAAAAAGAAGTTTTTGGTTATTTGGGTATGGTTTATGCTATTTTGAGTATTGGTTTAATTGGTTGTGTAGTTTGAGCTCATCACATGTATACTGTTGGTATAGATTTTGATTCTCGTGCTTATTTTACTGCTGCTACTATAGTGATTGCTGTTCCTACTGGTGTAAAAGTTTTTAGATGGTTAGCTACTTTTTTTGGTACTGTTATAGTTTATCAACCTTTATTATTTTGAGTTATAGGTTTTATTTTTTTATTTACTATTGGTGGTTTAACTGGTGTTATATTATCTAATTCTAGAATTGACATTATTTTACATGATACTTATTATGTAGTGTCTCATTTTCATTACGTTTTAAGTCTTGGTGCTGTTTTTGGTTTGTTTGCAGGTGTTACTTTGTGATGATCTTTTATTACTGGTTTTGTTTTGAATAAAATTTATATGTATTCTGTTTTTTTTTTATTTTTTATTGGAGTTAATATGACTTTTTTTCCTTTACATTTTGCTGGTTTACATGGTTTCCCACGAAAATATGTAGACTATCCAGATGTTTATTCTTTCTGAAATGTTTTATCTTCTTTTGGTTCTCTTATTAGTATTTTTTCTCTTTTTTTTTTTGTTTTTGTTTTATTAGAATCTTTCATTAGTTATCGTGTTTTAGTTGTTGATTACTTTAATGGTGTTAGACCTGAAAATGCTAATTTAGGTTATAATTTTTACCATAGTTTCCAAGATGGGGTTTATTTGAGAGTGCCTCATAATTAATTGTTTTTATTTTTTATTGGTATTTTTTTCCTTTTTTATAAATTTCGACGTTTTATTTTTGTTATTATTTCTTTTGAATTTTTAATAATGGGAGTTTTTTATTTGTTTTCTTTTTTTTTTGGTTTTTTTTCTTTTTTTTACTTTTTATGTTTTAGTGTTTTTTGTAGTCTTATAGGTGTTGTTTTAATAGTTTATTTTATTAAGTTCTATGGTTGTGATTATGTTTTTTTTTAAAATCAYTTANTATCAAACCCCAATTGAGTGGTTAGCTTAAGTTTAAAGCACCGGATTTTTAATCCGGGGATTAATCTGCTTAAAACTGTTTTTATTTTGATTTGAAATCAAAATTTGGATTTTTCCGCAGTTTTTGTCTTTATTTTTGATTTTTTTTTGTTGTTTTTTGTTTTTGTTTTTTGTTTTTGTTTTTTGTTTTGTTTTTGTTTTTTGTTCCTTTTTTTAAGTTTTCTTTCTTTTTTTTTGATTTTGGTTTTATTGTTTTTAAATTTAATTTTTATTTAAATAGTATTATTTTTTCTTTTGTTTTGATTTTGATTTCTGTTAGTGTTTTTTTTTATAGTCTTTATTATCTTAATATGGAAATTAATTTTTTTTATTATTTTTTTGTTTTGCTTGTTTTTATTTGTAGTATATTTTTTTTGGTTTTTTGTGACAGTGTTTTTTTTGTTTTGCTTGGTTGAGATTTGTTAGGTATTTCTAGTTTTTTTTTAGTTCTTTTTTATAATAATTGAGATAGTTGTAGTGGTTCTATAAATACTGTTTTAACCAATCGTATGGGTGATTTTTTTATTTTTGTTTTTTTTTCTTTGTCTTTTTTTACTTTTTTTAATTTTTTTAGTTTTTCCTATTTTTGTTTTTATTCTTCTTTTTTTCTTATTTTGGCTGCTTTTACTAAGAGTGCTCAGTTTCCTTTTGGTGGTTGATTACCTAAGGCAATGAGTGCTCCTACTCCTGTTAGTTCTTTAGTACATAGTAGTACTCTTGTCACTGCTGGTATTGTTTTGATGATTAAATTTAATGTTATTATTATGAGTTCTTTTCTTTTAAAGTTGGTTCTTATTTCTGGTGTTTTTACTATGTTTTTTTCTAGTTTTTGTGCTTTGTATGAGAATGATTTGAAGAAGGTTGTTGCTCTTAGTACTTTGTCTCAAATGGGTCTTTCAATGGTTTCTTTTGGTTTTGGTTTAAGTTTTCTTTGTTATGTTCATTTATTAAGTCATGCTATTTTTAAGAGTTGTCTTTTCATACAGATTGGTTATTTGATTCATTGTTCTTTTGGTCAACAGGATGGTCGTGGTTATTCTTTTGGTAATTTGCCTTATTTTGTTCAGCTTCAGATTTTAATTACTCTTTTTTGTTTGTGTGGTTTGTTTTTTTTAAGTGGTTCTGTTAGTAAAGATTATATTCTTGTTTTTTTTTTTTCTAGTTATTTTATGTTATTTTTTTCTTTTTTTTTTTTTATTTCTGTTTTTATTACTTTTTTATATAGTTATCGCATTTGAAGTAGTCTTTTTTTAACTTTTTTTAATTCTTTATATTATAGTTGTAGTAGTTTTTTATTTTTTTTTATTAGTATTCCTTTGGTTTTTTTTTCTTTGTTTTTTATTTGGTGATTGAATCTTAATTTTTTTAGAATTCCTGTTGTTTTTGTTTATATTGATTTTTATTTTTTTTTTTTTTTTATTTTATTGTTTTTTTTTTTTTATTTTATTGTTTTCAAGTTTTTGTCTTTTTCTGTTTATTGTTTTTTGATGGATTATTTTCCTGTTTTATTTACTCGTTTTTTTCATGATTTTAAGTTTTTTGATTTGTTTTTGAATAAGTTAAATCTTACTTTTTTTTCCTTTTTTTCTTTTTCTAGTTTTATTTCTATATTTTCTTATTTTAATAAGTTTAATTTTTTAGTTGTTTTCATTTTTCTTATTTTTGTTGTTTTTTAGATATCTAATTTATTTTTTTAGTTTTTTAAAGTTTTTTTTTTTWTTGATTTTTTTTTTTTTTTATGATTTTTTTTTTTTGTTTTTTTCTTTTGCTTTTTGTTTTTTTTGTTTTAGTTTTTTTTGTTGGTCTGGTAATTTTTTTTTAATTGATTCTTATTTTTATGTTGCTGTTTGTTTTATGTCTGTTTTTATTTTTTCTTTGGTTTTGGTTTCTGAACGTCATCGTGTTATTGTTTTTTTTTCTAAGGTTCTTTTGGTTATTTCTTTTTTTTTTTTTTTTTCTTATAGTGTTTTTTATCTATATGTTTTTTTTGAACTTTCTATGGTTCCTATTATTATTTTAATTCTTGGTTATGGTTATCAGATTGAGAAGGTTAATTCTTTTTTTTATCTTGTGTTTTATGCTACTTTTTGTAGTGTTCCTTTTCTTTTTGTTTATTTTAGTTTGGATTTTTTTTTTGTTGTTCCTTATTTTGATTGTTTTATTTCTTGGGAGATGGTTTTTATTATTAGTTTGGCTTTTATAATGAAATTTCCTGTTTTTTTTTTACATCTTTGGTTGCCTAAAGCTCATGTTGAAGCTCCCACTTCTGCTAGTATTTTATTGGCTGGTTTGTTGTTGAAGTTTGGTACTGTTGGGTTTGTTCGTATTATAAAGAGTCTTAGTTATTGTCATATTAATTATTGATTTTTTTTTTCGGTTTTAGGTATGTTTATTTCTTGTTTTGTTTGTGTTTTTCAGAGTGATTTTAAGTCTTTAGCTGCTTATTCTTCTGTTGTTCATATGAATTTTTTGTTGTTTTTTCTTTTGTTTTTTGGTTTATATTCCAAAACTGGTAGTTTTTTAATAATGGTTTCTCACGGATACACTTCTTCTGTTATGTTTTATTTCATTGGTGAGTTTTATCGTTCTTTAGGTAGTCGAATGATTTATTTTTTGAACAGTTTTATGTCTTCTAGTTTTATTTTTTCTTTTTTAATTTCTTTGGTTTTTTTATCTAATTGTGGTATACCTCCTTCTATTTCTTTTTTTTCTGAGTTTTTTTCTTTTTCTGGTTTTTTTTCTTTGTTTTATAATGTTTTTTTTTTGGTTTTTTTTTATTTTTTTGTTTCTTTTTATTATTGTGTTTATATTATTGTTATTTCTTTTTTAGGTAAGAAGTTTTTTTTTTTTAAGAGTTGATTTTTTTTTTGGTCTCTTCCTTTAATTTTTTTTTGTTTTAATGTGTTTGGTTTTTTTTTATTTTTTTAATAGATTTAAGTTAAGTTAAACTATTAGTCTTCAAAACTAAAAATTTTATCTATAAGGTATTTAGTAGGAATTTTCTATATCCAATTGCGGTTTGGAAGTTTTTTTACCTTAACAAATTTTAGGCGAGTCTTCTAAACTTGTTTTGGGGTTTCCCGTTTGTTTTTTAAGTTTTTTCATAATTTCCATGTTTTGAGTTTTTCTACTTATCCTTTTTTTATGTTTATTTCTTTAAGTTCTCTTTTTTCTTCTTTTGTTGTTTTTTTCAAGTTTGGTATTTTTTTTTTTCTTTTTTTTTCTTTTTTTTCTTTTTTATTTCTTATTTTTTGTTGGTTTAAGGATATTTGTATAGAGGGTCTTTGTGGTTATCATAATTTTTATGTTATAGATGGTTTTAAGTTTGGTTTTGTTTTGTTTATTTTTAGTGAATTTATATTTTTTTTTAGTGTTTTTTGGTTTTATTTTGATTCTGCTTTAGTTCCTGCTCACGAAATTGGTTGTGGTTGGGGATTTTTTGGTTTGGATAAGATTAATCCTTTTGGAGTTCCTCTTTTAAATACTGTTATTCTTCTTAGAAGTGGTGTTACTGTTACTTGGTCTCATTATTGTCTTTTGAATAATTTTTATTGTTTAGATGGTTTGATTTTAACTATTCTTCTTTCTTTTATTTTTATTTTGGTTCAGTTTTTTGAGTATAAGAGTTCTAGTTTTTCTATCTCTGATGGTGTTTATGGTAGTATTTTTTATTTTTCTACTGGTTTTCATGGTTTTCATGTTATTCTAGGTGCTGTTTTCCTCACTTATAATCTTTTTCGTTTTTTATTATATCATTTTAATTATTCTCATCATTTGGGTTATGAGTTTTCTATTTTGTATTGGCATTTTGTAGATGTTGTTTGGTTATTTTTATTTGTTTTTGTTTATTGGTGAGGTTATTAGGTTTTATTTTTACTTTTTGGATTTTTTTAATTTTTTTGATTTTTTTCTTTTTGTTTTTGTTTTGCAGTTTATTTTTTGTCAGAAAGATAGATTAATTAATGTTTTTTTTAATAAGTTTTTTTCTTTTTTAGTCGGTGTTTTTTCTTATAATTCTTCTTGTTTTATTAGATATATTTTTTCTTCTTTTATTTTTGTTTTTTTGTTGACTTGTTGTTTTGGGGGTTATTTTAGTTATTCTTTTTGTCCTTTGGGTATTATTGAGTTTACTTTTTTTTTTTCTTTTGTTTCTTGATTTTCTACTTTTTTGTTTTTGATTTCTAGTCAGAAATTTTCTGTTTATATGAAGAAGTCTGGTGATGGTTTTTTTAAGACTTTTTTTTTGTTATTTGTTGAGGTTATTAGTGAGTTTAGTCGTCCTATTGCTCTAAGTGTTCGTTTGTTTGCTAATATTATAGTTGGTCATGTTATTAGTGCTTGTTTTTATGTTTTTTTTGAGTGTGTTTTTGGTTTTTCTTTTTTAATTGTTTTTGCTATTGTTTTTGAGTGTTTTGTTTTTATTTTACAGAGTTATATTTTTTCTCGTTTAATTTACTTATATATTAACGAGTAGCTTTTTAGTTTATTTAAAATTTTTACTTGTGGTGTAAAAGAAATTTGAGCTTTGTAAGTTAGTTTAAGTAGAATTTTTGTTTTTGGTACAAATGGTTATCTTACATTGAGGATTATTTTAATTTAGAATATTTAGCTGTTAACTAAAAGGTCTATCTTCATAAGAGTTTAGTTTATATTTAAAATATTAAATTGTAAATTTAAAGTTTTTTGCTCTTGCAGTAATTAGTTTAATTAAAATATAACATTTGGATTGTTAAGTTTTTTTACTGATTTTTCTTTTATTTTTTTGTTATTATTGTTTTTTTTTTAAATTGTTTTATTTGTAATATTGTTTTTTGATGGAGTATTTTTTTTTTAATGACTCTTGTTTTTGTTTTTTTAAATTTTAATAATTCTTATTCTTCTATTAACTATTTTATTTTTCAGGAGTTTCTTGGTTTGCTTTTTGTTTTTTTTTCTTTTGGTATTCTTCAATTTTTTATTATTTTATTAAAAGTTGGTGTTTCTCCTTTTCATTTTTGGTGTTTAAATATTTTTAATGGTCTTAGAGGTTTTAATACTTTTTGATTTCTTACTTTTCAGAAGTTACCTTACTTTCCTGTTTTTTCTTTTATTTTTGATTATAGTTTTTTTTTTTTTCTTGTTTTTGGTATTATTTTTTGTTATTTTAATCTTTTTTTTTGTAAGTCTTTTAAGAGCATAGTTTTTATTTCTTCTGTTGAGTCTTTTAATTGGTTGTTAATTTCTCTTTTCTCTTCTTTGTTTTCTGGTTTTTTTTTGTTTCTTTACTATGTTTTTGTTATGTTTTTTTTGTTGGATTATAGTTCTACCAAAGGTTATGATTTTTATAATTGGGAGTTGGTTTTTCTTTTTATAAATTTTCCTATGACTATTACTTTTTTTGTTAAAATTTTTTCTATTATTTTTTTTTTTAATATTAGTTCTTTTTATCTGTTGTTTGTTTTATTTTTAATGGTCTTTTCTGTTTTTGGTTTTGGTTTTTGGTTTTTTAATGTTGGTTTGAAATTTAGTTATTATGGTTTTTATAATTTTAGTTTTTTTTATTTTTTTTTTTTTCCTTTGATGTTTTTTTGTCTTTTTTAAAAGAGTTTTAGTTTATATAGAATTTATCACTTACAATGATGGGGTTTAAACTCTTACCAATTTAGTAAAATTTTATTATATTGCTTTGATATGGCAAAGTTCTTTTTGATTTGGTATTTTTTGTTTTGTTTTTAGTGGCTCTTTTTTCTTTTTTGTTTGCTTTTTTTTTTTATTTATTTGTTTGTTTTGCTTCTTTTTTTGATTTTTATTTTTGTAAGTCTTCTTCTTTTGAGAGTGGTTTTATGAGTGTTGGTTTAATTCAGAATTCTTTTAGAATTCACTTTTTTGTTATTATAATCATGTTTGTTGTTTTTGATTTGGAGATTGTTATTTTTATTGGTATTCTTATTTCTGATTTAAATTCTTTTGTTTGTTTTTTTTTTTTGTTTTTTTTTTTGTTCTTGTTTTTTTATATGGAGTGGTATTATGGTAAGCTTGTTTGAAATTTTTAATATTAAAAAACTTTATTATAATTTAGTATATCTCGTTGTCGTTGAGAAGGTTTTAAGTTTTATCTTATTATTATATTTTTTTTTTTTCTTGTTTTTAGTATCAAAAACCGATTGGGGTTTTGATATATTATATATTATATATTATAAAAATAATATAAATATAATATATTTATTAATTATATTTATATATAAATAATTATATTTATATATATAAATAATTATATTTATATTATTTTTATTATGTATGTATGTATATTTATGTTGATATTAATTAGTTAATATCATATCCTTTGTTTAGGATAATTGTTCGATGGAGATTTTATTAATTAGGTAGACTTGTTTAATTTAAGCTGGTAAACTTTGAACTTTTTCGGGTTCCTAAAGTTTCAGGAAAACAAGTCTACCTAATTAATGGTTTTATTTTAATTGAAATTATATGTCTATAAGTTCGATTAAAATAAAATTTTGTAGTATGATTGTATACTATATANNNNNNNNNNNNNNNNNNNNNNNNN
>Cambodia_Human_L12 - m
GTCGTTTATTTTTCGATTTTTTTATTTATAATTTTGCTGGTTTTTTTTGTTGTTTTTTTTGTTATACAGAGTATTGCTTTTATTACTTTATACGAGCGTCATTTGTTGGGTCTTAGTCAATCTCGACTTGGTCCTACAAAGGTAGGTTTTTTTGGTGTTTTTCAGGCTATTGTAGATGGAGTTAAGCTTTTAAGTAAAGAACAATTTTTGCCTTACAATTCTTCTTATTTTTTTTTTTTGTTTATTCCTTCTGTTTCTTTTTGTTTGATATATTTGGAGTGGTTTGTTCTTCCTTTTTTTTTTGATTTTTTTACTTTTAATTATTCTGTTTTGTTTTTTCTTTGTTTGATTGGTTTTTCTGTTTATACTACTTTAATTTCTGGAATTGTTTCCAAATCTAAGTATTCTATAATTGGTTCTATTCGTGCTAGTAGTCAGAGTATTTCTTATGAGATTTCTTTTACCTTTTTTGTTTTCTGTGTTGTTCTTCATGTTGGTGTTTTTAGTTTTTTTAGTTTTTTTAGTTTTAGTATAGTTGTTCTTTTTTTTCCTTTTCTTATTATGATTATTGGTGAGCTTAATCGTGCTCCTTTTGATTTCTCTGAGGGTGAGAGTGAACTTGTTAGTGGTTATAATATTGAATATTCTAGTGTTGCTTTTGTTCTTTTGTTTTTGAGTGAGTATGGTGTTTTGATTTTTTTTTGTGTTCTTTTTTCTTTTTTATTTTTTGGTGGTTCTGTTTTTATGTCTTTTTTTATTTTCTCTCTTTTGATTTTTATTCGTAGTTCTTTTCCTCGTTATCGTTATGATTTAATGATAGGTTTTTTTTGATTTGTTATGTTACCTATTTCTATGATTTTGTTTTTATTTTTTTGTTTGTTATTTTTTTAGGGATTTAGTTTATATTAAAATGTTTGTTTTGCATACAAAAGAATTTTTTCTCTGGATTTTTTTTTTTAGTTTATAGATTTGATTATGGTCATTGTAATGATAAAATGGTGTTATATAATTTTTAATCACTTGAGTGGACAATGTTTTTCTATCCCGGCAATGTATTGCTTGTATAAACTCAGTACCAGAATAATCGGATAGACTGAGTAAGCTTATACCCTAAATGTGTTTTGGCCATGGTTTTTTTTTTGATTTTTTTACAACTGTTTAGTGCAATGTGCAGTTTTTTTTTGTTGTTTTATCTTGGTCAATAAGATTAGATAAATGACCTGGATTAGTACCCAGTTAATCTAAATTTAAAAGTTGCAGGAGTAAAGTAATATTTAAACTGTAATAATATTGGCGGATTTTTTAATTATCTTTGGAGGTTGAGCTGTAATTGAGAACCCTCATTATCAGCTTTGATTTTTGTCGCATGTATGATCGTTTATGTCCTTCTTAAAGAGGTGCATTAAAGATTATTTGGTGTTTAATCAATGATATCTATTAAAACAGATAAATACCTGGTATATATCAAAGTTTTCGTTTGACCTACAATATCTTATGTTTCGGATAAGGGGGAGAGATTTTCCTTTGAAGTTGTAAAAGACAGTAAATGCTTTTTAATGTAGCATTGAAGTATTTAGAGAAATCGTACAAATCATCCATCAATTGCCCACAGGGGAGTAAGTTGTAGTAAAGTAGGTGTAGGGGAATCTGTACCTAGTTTAAGTTGGTTATATTTTAATAATTTGGTTTTTTTCCAAGTGTTTTTTCCTTCTTTAATAAGTTAGTATATTTTAGTACATTGGGTTCATATCCTAAAGGAGAGTTTTCACTTATTTTTTATTGTTTTTTTTATTTAATTTTTTCTTTTTTAAGGGGGTACTTTTAAGGTTTTTGGGAGCTATTAGTATAAGAAGTATTTTTAATTGCAAATTAAAAGGTTAATAGCTTTTTTTATTCTTTTAAGTTTTTAAATGTTCCTGTTAGTTTTTCTTTATCTGTTTTTTGAAATTTTGGTAGTATTTTGGGCATGGTTCTTTTTTTCCAGATTTTTAGTGGTTTATTTTTATCTTTTTATTATGTTGCTGATGGTTTTAATTCTTTTTCTAGTGTTCAGTATATTATAAGTGATGTTAATTTTGGTTGGGTTTTTCGTATTTTGCATTTTAATGGTGCTAGTTTATTTTTTTTTTTTTTGTATTTGCATTTTTTTAAGGGTCTTTTTTTTTGTAGTTATCGTTTGTCTGGTACTTGGATTATTGGTTTAACTATTTTTTTTTTTGTTATAATGGAGGCTTTTATAGGTTATGTTTTAGTTTGGGCTCAGATGAGTTTTTGAGCTTCTGTTGTTATTACTAGTCTTTTAAGTGTTATTCCTTATTTTGGTTTTTCTATTGTTTATTGAATTTGGAGTGGTTTTTCTGTTGTTAATTCTACTCTTAAGTTTTTTTTTGTTATTCATTTTTTAATGCCTTGGTTGGTTTTTCTTTTAGTTTTTGTTCATTTATTTTTTTTACATTCTACTGGTAGGACTTCTGTTTTATATTGTCATGGTGATTATGATAAAATTAGTTTTTTTCCTTACTATTTTTATAAAGATTCTTATAATTTGGTTGTTTTTTTTCTTTTTTTTATTTTTTCTTTTTTTTTTCCTTTTTTGCTTGGTGATCCTGAGATGTTTGTTGAGTCTGATCCAATGGTTAGACCTGTTCATATTGTTCCTGAGTGATATTTCTTATTTGCTTATGCTATTTTGCGTGCTATTCCTAATAAAGTTTTAGGAGTTTTTTTTCTTGTTTTTAGTATTTTTATTTTTTATTTTTATGTTTTTTTTAATAATTATTATAGTGTTCTTGATAATTTGAATTTTTTTTTGGTTGTTTTTTTTATTTTGGTTTCTGTTTTTTTAAGTTGATTAGGTCAGTGTCATGTTGAATATCCTTTTATTGATTTGAGAGTTGTTTTTTCTTTTTTGTATTTTTTTTTTGCTTTTTTAATTGTTTTTTCTCGATTTTTAACTAAATTTATTTTTTCTTAGTAAACTTAGTATAATTTATTATATTGGATTTAGGATCCTGGGATTTTTGTTTACTTTTAATTATTTTCAAGGTTACATGATAGGTTTTTCTAATAATTATCTTTGTAGATATATGGATTGGTTTCATAATTTTAATTGTAGTTTGTTATTTGGTGTTTTATTTTTTGTTTTTATAGTTATTGTTAATCTTTTTGTTAATTCTTATTATTTTAAGAGTCATAATATTGAGTATCAATTTGGTGAGTTTTTATGTAGTTTGTTACCTTTATTTATTTTGGTTTTTCAAATGTTTCCTTCTTTGTCTTTGTTGTATTTTAGTGGTTTGTCTTATTTGGATAGTAGTTTAACTGTTAAAGTTGTTGGTCATCAGTGGTATTGAAGTTATGATTATAGGGATATTGGTGTTGAGTTTGATTCTTATATGAAGTCTATTGATTCTTTATTGATTGGTGAGCCTCGTTTATTAGAAGTTGATAATCGCTGTGTTGTTCCTTGTGATACTAATATTCGATTTTGTATTACATCGGCTGATGTTATTCATTCTTGATCTCTTCCTTCTTTTTGTATTAAACTTGATGCTATGAGTGGTATTTTAAGTACTGTTACTTGTAGTTTTCCTATGGTTGGTGTTTTTTATGGTCAATGTTCTGAGATTTGTGGTGCTAATCATAGTTTTATGCCTATTTGTTTGGAGGTTTCTTTGTTGGAAAATTTTAAAGATTGATGTTATTTAATGTCTAGTTAATTTTGAGGTATTAGTATATTTTAGTATTATTCTTTTTCGAGGAGTCGGATTTATACCTTTATTGAATTAGCATAATTTAATGTATTTGTTTTAAGCGCAAAAGATTTTATTCAATTTTACTCTTTTAGTTTATAAAAAATATGACTTTGAAGCAGTTAAGAATCATAGAGTATATTTTTTTTTTATATATATATTAGTATTGCATACTATGTTAGGATATTTTCAAAGATTTTGATAAATAGAAACAAAGTGTTTAAGGTGTAGTTTTTTTTTTTGTTACAAAAATAATTTTACTACTCTTAGTGTTGATACATCGAACTTTGTGATATCTGTTTTTAATTTTTATATTAGAAAATTATATGTTGTTTTTTTTTTTTGTAGTTTTAATAATTTGAAGTTTTTTTGTTTTAAGTTTTATAACTTTACTACTTTACTTTTCTTTTTTTCTTTTTAATTATAATTCTTTATAGTTTTTATTATCTAACAATTAGTAAATTAATAAATTATGTTTTTTTTTTTAATATAAATGAATTACTAATTATCTGGTCAAATGTTTATTAAAGACTTAGGATTTATATTAAATCTGTCTTCTGCCCTATGGTTTTTTTAAATGGCAGTCTTAGCGTGAGGACATTAAAGTAGCAAAATAATTTGTGCTTTTATTGGGTTCGAGTATGAATGAAGTTTTGGCTGGTGATATTTTTTTTTTTTTTTGAATTTAATACACATCTAAAAAGAGATGTTTATAATAAAACAAAGATAAGTCTTCGGAAATTTTATTTCTATTAAAAATTTTTTTTTTTAGTAATTTATCTAGGGAAGATTATTATATAATTTTTTTTTACTATTTTTAATTTAAAAAATTACTCCGGAGTTAACAGAAAAACATGCCTTATGTAGTTCTTATATTTTGGTAAGTTTTACATCGATGTTGTATCTTTATTGGCTGAAGAGGAGAAATTTCAGTTCTTTAGACTGTTCTTCTTTTAATAAATAAAACGTGATATTAGTTTAATTCATCGTGAGATAGAATTGTTTATCTTGTTTATTATTTTTTTTTATCGGGATTAGTACGAAAGGAATTTCACTATAATTTTAAATTTTTTAATCTTTTTTTTAATTTTTTTTGTTTATTTTTTTCTTGTCTTAGTTTTCTTGTTTTTGATCCTCTAAAGAGTGCTTTTTTTTTAGTTCTTTCTTTAATTTTTTTGGTTTTTTTTATTTCTTTTGGTTTTTATGTTTGGTTTTCTTATTTTATTTGTTTGATTTTTTTGAGTGGTATTTTTGTTATCATTGTTTATTTTTCTAGTTTTTCTAAATATATTTATGTTAATATTAATTTTTTTCTTGTTCTTTTTGTTTTCTTGTTTTTTTTTTTTTATTCTTTTTTTTTCTTTTTGGATTCTAGTTACTATAATTCTTTAAATTTTTTTTATTATGATTTGTTTTTTTCTTTTATTTTTTGGGTTGTTTTTTGTTTGTTTTTTTTTATAAATTTTGTTAGTTTTTTTCTTTGTTTTTCTGGTGCTCTTCGACTGTATTAATTTTGGTTTATTAGTATAATGAGTATATTTGATTTCCAATCAAATGGTTATTAAACTATGCTATTTTAGTTTATATAAAATGTCTAATTTGTAATTAGAAGAATTTTTAGCAACTTTCTGGTTTTTGTTTTTTATAGTACTAATCATAAAGATATTGGTAGTATTTATTTAATTTTTGGTTTATGAGCTGGTATAGTTGGTTCTGCTCTTTCTATAATTATTCGTATTGAGTTAAGTAAGCCTGGTATGTTTATTGGGGATGGTCAATTGTATAATTCTATTTTAACTGCTCATGCTATTTTGATAATTTTTTTTATGGTTATACCTAGCATGATTGGTGGTTTTGGTAATTGAATGGTTCCTTTAATATTAGGTGCACCTGATATAAGTTTTCCTCGATTAAATAATATTAGTTTTTGATTGTTACCTGCTTCTATTTTTTTGGTTTTTTTGGCTTGTTTTGTTGATAATGGTTTAGGTACTAGTTGAACTATTTATCCTCCTTTATCTACTTCAGGTCACCCTGGTTCTAGTGTTGATTTGGCTATTTTCAGTTTACATCTTTCTGGTATTAGTTCTATTTTAGGTGGTATTAATTTTATGTGTACTGTTAAAAATTTACGTTCTAGTTCTGTTTCTCTTAATAATATGAGTTTATTTATTTGGACTATTTTTGTTACTGTTTTTTTATTGGTTTTGTCTTTACCTGTTTTAGCTGGTGCTATTACTATGTTGTTAATTGATCGTAATTTTAATGGTTCTTTTTTTGATCCTAGTTTTGGTGGTAATCCTTTGATTTATCAGCATTTGTTTTGGTTTTTTGGTCATCCAGAAGTTTATATTTTAATTTTACCTGCTTTCGGTATTATTAGTCAATGTACTTTATATTTGACTGGTAAAAAAGAAGTTTTTGGTTATTTGGGTATGGTTTATGCTATTTTAAGTATTGGTTTGATTGGTTGTGTAGTTTGGGCTCATCACATGTATACTGTTGGTATAGATTTTGATTCTCGTGCTTATTTTACTGCTGCTACTATAGTAATTGCTGTTCCCACTGGTGTAAAAGTTTTTAGATGGTTAGCTACTTTTTTTGGTACTGTTATAGTTTATCAACCTTTGTTATTTTGAGTTATAGGTTTTATTTTTTTATTTACTATTGGTGGTTTAACTGGTGTTATATTATCTAATTCTAGAATTGACATTATTTTACATGATACTTATTATGTAGTATCTCATTTTCATTATGTTTTAAGTCTTGGTGCTGTTTTTGGTTTGTTTGCAGGTGTTACTTTGTGATGATCTTTTATTACTGGTTTTGTTTTGAATAAAATTTATATGTATTCTGTTTTTTTTTTATTTTTTATTGGAGTTAATATGACTTTTTTTCCTTTACATTTTGCTGGTTTACATGGTTTCCCACGAAAATATGTGGATTATCCAGATGTTTATTCTTTTTGAAATGTTTTATCTTCTTTTGGTTCTCTTATTAGTATTTTTTCTCTTTTTTTTTTTGTTTTTGTTCTACTAGAATCTTTTATTAGTTATCGTGTTTTAGTTGTTGATTACTTTAATGGTGTTAGACCTGAAAATACTAATTTAGGTTATAATTTTTATCATAGTTTCCAAGATGGGGTTTATTTGAGAGTACCTCATAATTAATTGTTTTTATTTTTTATTGGTATTTTTTTCCTTTTTTATAAATTTCGACGTTTTATTTTTGTTATTATTTCTTTTGAATTTTTAATGATGGGAGTTTTTTATTTGTTTTCTTTTTTTTTTGGTTTTTTTTCTTTTTTTTACTTTTTATGTTTTAGTGTTTTTTGTAGTCTTATGGGTGTTGTTTTAATAGTTTATTTTATTAAGTTTTATGGTTGTGATTATGTTTTTTTTTAAAATCACATAATCTCTAACCCCAATTGAGTGGTTAGCTTAAGTTTAAAGCATCGGATTTTTAATCCGGGGATTAATCTGCTTAAAACTGTTTTTATTTTGATTTGAAATCAAAATTTGGATTTTTCCGCAGTTTTTGTCTTTGTTTTTGATTTTTTTTTGTTGTTTTTTGTTTTTGTTTTTTGTTTTTGTTTTTTGTTTTGTTTTTGTTTTTTGTTCCTTTTTTTAAGTTTTCTTTCTTTTTTTTTGATTTTGGTTTTATTGTTTTTAAGTTTAATTTTTATTTAAGTAGTATTATTTTCTCTTTTGTTTTGATTTTGATTTCTGTTAGTGTTTTTTTTTATAGTCTTTATTATCTTAATATGGAAATTAATTTTTTTTATTATTTTTTTGTTTTGCTTGTTTTTATTTGTAGTATATTTTTTTTGGTTTTTTGTGATAGTGTTTTTTTTGTTTTGCTTGGTTGAGATTTGTTAGGTATTTCTAGTTTTTTTTTAGTTCTTTTTTATAATAATTGGGATAGTTGTAGGGGTTCTATGAATACTGTTTTAACTAATCGTATGGGTGATTTTTTTATTTTTGTTTTTTTTTCTTTGTCTTTTTTTACTTTTTTTAATTTTTTTAGTTTTTCTTATTTTTGTTTTTACTCTTCTTTTTTTCTTGTTTTGGCTGCTTTTACTAAGAGTGCTCAGTTTCCTTTTGGTGGTTGATTACCTAAGGCAATGAGTGCTCCTACTCCTGTTAGTTCTTTAGTACATAGTAGTACTCTTGTCACTGCTGGTATTGTTTTGATGATTAAATTTAATGTTATTATTATAAGTTCTTTTCTTTTAAAGTTGGTTCTTATTTCTGGTGTTTTTACTATGTTTTTTTCTAGTTTTTGTGCTTTATATGAGAATGATTTAAAGAAGGTTGTTGCTCTTAGTACTTTATCTCAAATGGGTCTTTCTATGGTTTCTTTTGGTTTTGGTTTAAGTTTTCTTTGTTATGTTCATTTATTGAGTCATGCTATTTTTAAGAGTTGTCTTTTCATACAGATTGGTTATTTAATTCATTGTTCTTTTGGTCAACAGGATGGTCGTGGTTATTCTTTTGGTAATTTGCCTTATTTTGTTCAGCTTCAGATTTTGATTACTCTTTTTTGTTTGTGTGGTTTGTTTTTTTTGAGTGGTTCTGTTAGTAAAGATTATATTCTCGTTTATTTTTTTTCTAATTATTTTATGTTGTTTTTTTCTTTTTTTTTTTTTATTTCTGTTTTTATTACTTTTTTATATAGTTATCGTATTTGGAGTAGTCTTTTTTTAACTTTTTTTAATTCTTTATATTACAGTTGTAGTAGTTTTTTGTTTTTTTTTATTAGTATTCCTTTGGTTTTTTTTTCTTTATTTTTTATTTGGTGATTGAATCTTAATTTTTTTAGAATTCCTGTTGTTTTTGTTTATATTGATTTTTATTTTTTTTTTTTTTTTATTTTATTGTTTTTGTTTTTTTATTTTATTGTTTTTAAGTTTTTATCTTTTTCTGTTTATTGTTTTTTGATAGATTATTTTCCTATTTTGTTTACTCGTTTTTTTCATGATTTTAAGTTTTTTGATTTGTTTTTGAATAAGTTAAATTTTACTTTTTTTTCTTTTTTTTCTTTTTCTAGTTTTGTTTCTATATCTTTTTATTTTAATAAGTTTAATTTTTTAGTTGTTTTTATTTTTCTTATTTTTGTTGTTTTTTAGGTATCTAATTTATTTTTTTAGTTTTTTAAAGTTTTTTTTTTTWTTGATTTTTTTTTTTTTTTATGATTTTTTTTTTTTGTTTTTTTCTTTTGCTTTTTGTTTTTTTTGTTTTAGTTTTTTTTGTTGATCTGGTAATTTTTTTTTAATTGATTCTTATTTTTATGTTGCTGTTTGTTTTATGTCTGTTTTTATTTTTTCTTTGGTTTTGGTTTCTGAGCGTCATCGTGTTATTGTTTTTTTTTCTAAGGTTCTTTTGATTATTTCTTTTTTTTTTTTTTTTTCTTATAGTGTTTTCTATTTGTATGTTTTTTTTGAGCTTTCTATGGTTCCTATTATTATTTTAATTCTTGGTTATGGTTATCAGATTGAGAAGGTTAATTCTTTTTTTTATCTTGTTTTTTATGCTACTTTTTGTAGTGTTCCTTTTCTTTTTGTTTATTTTAGTTTGGATTTTTTTTTTGTTGTTCCTTATTTTGATTGTTTTATTTCTTGGGAAATGGTTTTTATTATTAGTTTGGCTTTTATAATGAAATTTCCTGTTTTTTTTTTACATCTTTGGTTACCTAAAGCTCATGTTGAAGCTCCTACTTCTGCTAGTATTTTATTAGCTGGTTTGTTATTGAAGTTTGGTACTGTTGGGTTTGTTCGTATTATAAAGAGTCTTAGTTATTGTCATATTAATTATTGGTTTTTTTTTTCAGTTTTGGGTATGTTTATTTCTTGTTTTGTTTGTGTTTTTCAGAGTGATTTTAAGTCTTTAGCTGCTTATTCTTCTGTTGTTCATATGAATTTTTTGTTGTTTTTTCTTTTGTTTTTTGGTTTATATTCTAAAACTGGTAGTTTTTTAATGATGGTTTCTCATGGTTATACTTCTTCTGTTATGTTTTATTTTATTGGTGAGTTTTATCGTTCTTTAGGTAGTCGAATGATTTATTTTTTGAATAGTTTTATGTCTTCTAGTTTTATTTTTTCTTTCTTGATTTCTTTGGTTTTTTTATCTAATTGTGGTATACCGCCTTCTATTTCTTTTTTTTCTGAGTTTTTTTCTTTTTCTGGTTTTTTTTCTTTGTTTTATAATGTTTTTTTTTTGGTTTTTTTTTATTTTTTTGTTTCTTTTTATTATTGTGTTTATATTATTGTTATTTCTTTTTTGGGTAAGAAGTTTTTTTTTTTTAAGAGTTGATTTTTTTTTTGATCTCTTCCTTTAATTTTTTTTTGTTTTAATGTTTTTGGTTTTTTTTTATTTTTTTAATAGATTTAAGTTAAGTTAAACTATTAGTCTTCAAAACTAAAAATTTTATCTATAAGGTATTTAGTAGGAATTTTCTATATCCAATTGCGGTTTGGAAGTTTTTTTACCTTAACAAATTTTAGGCGAGTCTTCTAAACTTGTTTTGGGTTTTCCCGTTTGTTTTTTAAGTTTTTTCATAATTTCCATGTTTTGAGCTTTTCTACTTATCCTTTTTTTATGTTTATTTCTTTAAGTTCTCTTTTTTCTTCTTTTGTTGTTTTTTTCAAGTTTGGTATTTTTTCTTTTCTTTTTTTTTCTTTTTTTTCTTTTTTAGTTCTTATTTTTTGTTGGTTTAAAGATATTTGTATGGAGGGTCTTTGTGGTTATCATAATTTTTATGTTATAGATGGTTTCAAGTTTGGTTTTGTTTTGTTTATTTTTAGGGAGTTTATGTTTTTTTTTAGTGTTTTTTGGTTTTATTTTGATTCTGCTTTGGTTCCTGCTCATGAGATTGGTTGTGGTTGGGGATTTTTTGGTTTGGATAAGATTAATCCTTTTGGAGTTCCTCTTTTGAATACTGTTATTCTTCTTAGAAGTGGTGTTACTGTTACTTGGTCTCATTATTGTCTTTTGAATAATTTTTATTGTTTAGATGGTTTAATTTTGACTATTCTTCTTTCTTTTATTTTTATTTTGGTTCAGTTTTTTGAGTATAAGAGTTCCAGTTTTTCTATTTCTGATGGTGTTTATGGTAGTATTTTTTATTTTTCTACTGGTTTTCATGGTTTTCATGTTATTTTAGGTTCTATTTTTTTGACTTATAATCTTTTTCGTTTTTTATTATATCATTTTAATTATTCTCGTCATTTGGGTTATGAGTTTTCTATTTTGTATTGGCATTTTGTAGATGTTGTTTGGTTATTTTTATTTGTTTTTGTTTATTGATGAGGTTATTAGGTTTTATTTTTACTTTTTGGATTTTTTTAACTTTTTTGATTTTTTTATTTTTGTTTTTGTTTTACAGTTTATTTTTTGTCAAAAGGATAGTTTAATTAATGTTTTTTTTAATAAGTTTTTTTCTTTTTTAGTTGGTGTTTTTTCTTATAATTCTTCTTGTCTTATCAGATATATTTTTTCTTCTTTTATTTTTGTTTTTTTGTTGACTTGTTGTTTTGGTGGTTATTTTAGTTATTCTTTTTGTCCTTTGGGTATTATTGAGTTTACTTTTTTTTTTTCTTTTGTTTCTTGATTTTCCACTTTTTTGTTTTTGATTTCTAGCCAGAAGTTTTCTGTTTATATGAAGAAGTCTGGTGATGGTTTTTTTAAGACTTTTTTTTTACTATTTGTTGAGATTATTAGTGAGTTTAGTCGTCCTATTGCTTTGAGTGTTCGTTTGTTTGCTAACATTATAGTTGGTCATGTTATTAGTGCTTGTTTTTATGTTTTTTTTGAGTGTGTTTTTGGTTTTTCTTTTTTAATTGTTTTTGCTATTGTTTTTGAGTGTTTTGTTTTTATTTTGCAGAGTTATATTTTTTCTCGTTTAATTTATTTATATATTAACGAGTAGCTTTTTAGTTTATTTAAAATTTTTACTTGTGGTGTAAAAGAAATTTGAGCTTTGTAAGTTAGTTTAAGTAGAATTTTTGTTTTTGGTGCAAATGGTTATCTTACATTGAGGATTATTTTAATTTAGAATATTTAGCTGTTAACTAAAAGGTTTATCTTCATAAGAGTTTAGTTTATATTTAAAATATTAAATTGTAAATTTAAAGTTTTTTGCTCTTGCAGTAATTAGTTTAATTAAAATATAACATTTGGATTGTTAAGTTTTTTTACTGATTTTTCTTTTATTTTTTTGTTATTTTTGTTTTTTTTTTAAATTGTTTTATTTGTAATATTATTTTTTGATGGAGTGTTTTTTTTTTAATGACTCTTGTTTTTGTTTTTTTAAATTTTAATAATTCTTATTCTTCTATTAATTATTTTATTTTTCAGGAGTTTCTTGGTTTACTTTTTGTTTTTTTTTCTTTTGGTGTTTTTCAATTTTTTATTATTTTATTAAAGGTTGGTATTTCTCCTTTTCATTTTTGGTGTTTAAATATTTTTAATGGTCTTAGAGGTTTTAGCACTTTTTGATTTCTTACTTTCCAAAAGTTACCTTACTTTCCTGTTTTTTCTTTTATTTTTGATTATAGTTTTTTTTTTTTTCTTGTTTTTGGTATTATTTTTTGTTATTTCAATCTTTTTTTTTGTAAATCTTTTAAGAGTATAGTTTTTATTTCTTCTGTTGAGTCTTTTAATTGGTTGTTAATTTCTCTTCTTTCTTCTTTGTTTTCTGGTTTTTTTTTGTTTCTTAATTATGTTTTTGTTATGTTTTTTTTGTTGGATTACAGTTCTGCTAAAGGTTATGATTTTTATAATTGGGAATTGGTTTTTCTTTTTATAAATTTTCCTATGACTATTACTTTTTTCATTAAAATTTTTTCTATTATTTTTTTTTTAAATATTAGTTCTTTTTATCTATTGTTTGTTTTATTTTTGATGGTTTTTTCTGTTTTTGGTTTTGGTTTTTGGTTTTTTAATGTTGGCTTAAAATTTAGTTATTATGGTTTTTATAATTTTAGTTTTTTTTATTTTGTTTTTTTTCCTTTGATGTTTTTTTGTCTTTTTTAAAAGAGTTTTAGTTTATATAGAATTTATCACTTACAATGATGGGGTTTAAACTCTTACCAATTTAGTAAAATTTTATTATATTGCTTTGATATGGCAAAGTTCTTTTTGATTTGGTATTTTTTGTTTTATTTTTAGTAGCTCTTTTTTCTTTTTTATTTGCTTTTTTTTTTTATTTGTTTGTTTATTTTGCTTCTTTTTTTGATTTTTATTTTTGTAAGTCTTCTTCTTTTGAGAGTGGTTTTATGAGTGTTGGTTTAATTCAGAATTCTTTTAGAATTCACTTTTTTGTTATTATAATTATGTTTGTTGTTTTTGATTTGGAGATTGTTATTTTTATTGGTATTCTTATTTCTGATTTAAATTCTTTTGTTTGTTTTTTTTTTTTATTTTTTTTTTTGTTCTTGTTTTTTTATATGGAGTGGTATTATAGTAAGCTTGTTTGAAATTTTTAATAGTAAAAAACTTTATTATAATTTAGTATATCTCGTTGTCGTTGAGAAGGTTTTAAGTTTTATCTTATTATTATATTTTTTTTTTTTCTTGTTTTTAGTATCAAAATCCAGTTGGGGTTTTGATWTATTATAWATTWTATATTATAAAAATAATATAAATATAATATATTTATTAATTATATTTATATATAAATAATTATATTTATATATATAAATAATTATATTTATATTATTTTTATTATGTATGTATGTATATTTATRTTGATATTAATTAGTTAATATCATATCCYTTATTTAGGATAATTATTTGAGGAAAATTTTATTAATTAGGTAAACTTGTTTCATTTAAGCTGATAAACTTTGGACTTTTTTAAGTCTCAAAAGTTTCAGGAAAACAAGTTTACCTAATTAATGGTTTTATTTTAATTGAAATTATATGTCTATAAGCTCGATTAAAATAAAATTTTGTAGTATGATNNNNNNNNNNNNNNNNNNGTTGCATAATTTTTTTATTN
>Cambodia_Human_L13 - m
GTCGTTTATTTTTCGATTTTTTTATTTATAATTTTGTTGGTTTTTTTTGTTGTTTTTTTTGTTATACAGAGTATTGCTTTTATTACTTTATATGAGCGTCATTTGTTGGGTCTTAGTCAATCTCGACTTGGTCCTACGAAGGTAGGTTTTTTTGGTGTTTTGCAGGCTATTGTAGATGGAGTTAAGCTTCTAAGTAAAGAACAATTTTTACCTTATAATTCTTCTTATTTTTTTTTTTTATTTATTCCTTCTGTTTCTTTTTGTTTGATATATTTGGAGTGGTTTGTTCTTCCTTTTTTTTTTGATTTTTTTACTTTTAATTATTCTGTTTTGTTTTTTCTTTGTTTGGTTGGTTTTTCTGTTTATACTACTTTAATTTCTGGAATTGTTTCCAAATCTAAGTATTCTATAATTGGTTCTATTCGTGCTAGTAGTCAGAGTATTTCTTATGAGATTTCTTTTACTTTTTTTGTTTTTTGTGTTGTTCTTCATGTTGGTGTTTTTAGTTTTTTTAGTTTTTTTAGTTTTAGTATAGTTGTTCTTTTTTTTCCTTTTCTTATTATGATTATTGGTGAGCTTAATCGTGCTCCTTTTGATTTTTCTGAGGGTGAGAGTGAACTTGTTAGTGGTTATAATATTGAATATTCTAGTGTTGCTTTTGTTCTTTTGTTTTTGAGTGAGTATGGTGTGTTGATTTTTTTTTGTGTTCTTTTTTCTTTTTTGTTTTTTGGTGGTTCTGTTTTTATGTCTTTTGTTATTTTTTCTTTTTTGATTTTTATTCGTAGTTCTTTTCCTCGTTATCGTTATGATATGATGATAGGTTTTTTTTGATTTATTATGTTACCTATTTCTATGATTTTGTTTTTATTTTTTTGTTTGTTATTTTTTTAGGGATTTAGTTTATATTAAAATGTTTGTTTTGCGTACAAAAGAATTTTTTCTCTGAATTTTTTTTCTTAGTTTATAGATTTGATTATGGTCATTGTAATGATAAAATGGTGTTATATAATTTTTAATCACTTGAGTGGACAATGTTTTTCTATCCCGGCAATGTATTGCTTGTATAAACTCAGTACCAGAATAATCGGATAGACTGAGTAAGCTTATACCCTAAATGTGTTTTGGCCATGGTTTTTTTTTTGATTTTTTTACAACTGTTTAGTGCAATGTGCAGTTTTTTTTTGTTGTTTTATCTTGGTCAATAAGATTAGACAAATGACCTGGATTAGTACCCAGTTAATCTAAATTTAAAAGTTGCAGGAGTAAAGTAATATTTAAACTGTAATAATATTGGCGGATTTTTTAATTATCTTTGGAGGTTGAGCTGTAATTGAGAACCCTCATTATCAGCTTTGATTTTTGTCGCATGTATGATCGTTTATGTCCTTCTTAAAGAGGTGCATTAAAGATTATTTGGTGTTTAATCAATGATATCTATTAAAACAGATAAATACCTGGTATATATCAAAGTTTTCGTTTGACCTACAATATCTTATGTTTCGGATAAGGAGGAGAGATTCTTCTTTGAAGTTGTAAAAGACAGTAAATGCTTTTTAATGTAGCATTGAAGTATTTAGAGAAATCGTACAAATCATCCATCAATTGCCCACAGGGGAGTAAGTTGTAGTAAAGTAGGTGTAGGGGAATCTGTACCTAGTTTAAGTTGGTTATATTTTAATAATTTGGTTTTTTTCCAAGTGTTTTTTCCTTCTTTAATAAGTTAGTATATTTTAGTACATTGGGTTCATATCCTAAAGGAGAATTTTCACTTATTTTTTATTGTTTTTTTTATTTAATTTTTTCTTTTTTAAGGGGGTACTTTTAAGGTTTTTGGGAGTTATTAGTATAATAAGTATTTTTAATTGCAAATTAAAAGGTTAATAGCTTTTTTTATTCTTTTAAGTTTTTAAATGTTCCTGTTAGTTTTTCTTTATCTGTTTTTTGGAATTTTGGTAGTATTTTGGGTATGGTTCTTTTTTTTCAGATTTTTAGTGGTTTATTTTTATCTTTTTATTATGTTGCTGATGGTTTTAATTCTTTTTCTAGTGTTCAGTATATCATAAGTGATGTTAATTTTGGTTGGGTTTTTCGTATTTTACATTTTAACGGTGCTAGTTTATTTTTTTTTTTTTTGTATTTGCATTTTTTTAAGGGTCTTTTTTTTTGTAGTTATCGTTTGTCTGGTACTTGGATTATTGGTTTAACTATTTTTTTTTTTGTTATAATGGAGGCTTTTATAGGTTATGTTTTAGTTTGGGCTCAGATGAGTTTTTGAGCTTCTGTTGTTATTACTAGTCTTTTAAGTGTTATTCCTTACTTTGGTTTTTCTATTGTTTATTGGATTTGGAGTGGTTTTTCTGTTGTTAATTCTACTCTTAAGTTTTTTTTTGTTATTCATTTTTTAATGCCTTGATTGGTTTTTCTTTTAGTTTTTGTTCATTTGTTTTTTTTACATTCTACTGGTAGGACTTCTGTTTTATATTGTCATGGTGATTATGATAAAATTAGTTTTTTCCCTTATTATTTTTATAAAGATTCTTATAATTTGGTTGTTTTTTTTCTTTTTTTTATTTTTTCTTTTTTTTTTCCTTTTTTACTTGGTGATCCTGAAATGTTTGTTGAGTCTGATCCAATGGTTAGACCTGTACATATTGTTCCTGAGTGATATTTCTTATTTGCTTATGCTATTTTGCGTGCTATCCCTAATAAAGTTTTAGGTGTTTTCTTTCTTGTTTTTAGTATTTTTATTTTTTATTTTTATGTTTTTTTTAATAATTATTATAGTGTTCTTGATAATTTGAATTTTTTTTTAGTTGTTTTTTTTATTTTGGTTTCTGTTTTTTTAAGTTGATTAGGTCAGTGTCATGTTGAATATCCTTTTATTGGTTTGAGAGTTGTTTTTTCTTTTTTTTATTTTTTTTTTGCTTTTTTAATTGTTTTCTCTCGATTTTTGACTAAATTTATTTTTTCTTAGTAAACTTAGTATAATTTATTATATTGGATTTAGGATCCTGGGATTTTTGTTTACTTTTAATTATTTCCAAGGTTACATGATAGGTTTTTCTAATAATCATCTTTGTAGATACATGGATTGGTTTCATAATTTTAATTGTAGTTTATTATTTGGTGTTTTATTTTTTGTTTTTATAGTTATTGTTAATCTTTTTGTTAATTCTTATTATTTTAAGAGTCATAATATTGAATATCAATTTGGTGAGTTTTTATGTAGTTTGTTGCCTTTATTTATTTTGGTTTTTCAAATGTTTCCTTCTTTATCTTTGTTGTATTTTAGTGGTTTGTCTTATTTAGATAGTAGTTTAACTGTTAAAGTTGTTGGTCATCAATGGTATTGAAGTTATGATTATAGGGATGTCGGTATTGAATTTGATTCTTATATGAAGTCTATTGATTCTTTATTGATTGGTGAGCCTCGTTTATTAGAAGTTGATAATCGTTGTGTCGTTCCTTGTGATACTAATATTCGATTTTGTATTACATCGGCTGATGTTATTCACTCTTGATCTCTTCCTTCTTTTTGTATTAAACTTGATGCTATGAGTGGTATTTTAAGTACTGTTACTTGTAGTTTTCCTATGGTTGGTGTTTTTTATGGTCAGTGTTCTGAGATTTGTGGTGCTAATCATAGTTTTATACCTATTTGTTTGGAGGTTTCTTTGTTGGAAAATTTTAAAGATTGATGTTATTTAATGTCTAGTTAATTTTGAGGTATTAGTATATTTTAGTATTATTCTTTTTCGAGGAGTCGGATTTATACCTTTATTGAATTAGCATAATTTAATGTATTTGTTTTAAGCGCAAAAGATTTTATTCAATTTTACTCTTTTAGTTTATAAAAAATATGACTTTGAAGCAGTTAAGAATCATAGAGTATATTTTTTTTTTATATATATATTAGTATTGCATACTATGTTAGGATATTTTCAAAGATTTTGATAAATAGAAGCAAAGTGTTTAAGGTGTAGTTTTTTTTTTTGTTACAAAAATAATTTTACTACTCTTAGTGTTGATACATCGAACTTTGTGATATCTGTTTTTAATTTTTATATTAGAAAATTATATATTGTTTTTTTTTTTTGTAGTTTTAATAATTTGAAGTTTTTTTGTTTTAAGTTTTATAACTTTACTACTTTTYTTTTTTTTTTTTTTTTTTAATTATAATTCTTTATAGTTTTTATTATCTAACAATTAGTAAATTAATAAATTATGTTTTTTTTTTTAATATAAATGAATTACTAATTATCTGGTCAAATGTTTATTAAAGACTTAGGATTTATATTAAATCTGTCTTCTGCCCTATGGTTTTTTTAAATGGCAGTCTTAGCGTGAGGACATTAAAGTAGCAAAATAATTTGTGCTTTTATTGGGTTCGAGTATGAATGAAGTTTTGGCTGGTGATATTTTTTTTTTTTTTTGAATTTAATATACATCTAAAAAGAGATGTTTATAATAAAACAAAGATAAGTCTTCGGAAATTTTATTTCTATTAAAAGTTTTTTTTTTTAGTAATTTATCTAGGGAAGATTATTATATAATTTTTTTTTACTATTTTTAATTTAAAAAATTACTCCGGAGTTAACAGAAAAACATGCCTTATGTAGTTCTTATATTTTGGTAAGTTTTACATCGATGTTGTATCTTTATTAGCTGAAGAGGAGAAATTTCAGTTTTTTAGACTGTTCTTCTTTTAATAAATAAAACGTGATATTAGTTTAATTCATCGTGAGATAGAATTGTTTATCTTGTTTATTATTTTTTTTTATCGGGATTAGTACGAAAGGAATTTCACTATAATTTTAAATTTTTTAATCTTTTTTTTAATTTTTTTTGTTTATTTTTTTCTTGTCTTAGTTTTCTTGTTTTTGATCCTTTAAAGAGTGCTTTTTTTTTAGTTCTTTCTTTAATTTTTTTGGTTTTTTTTATTTCTTTTGGTTTTTATGTTTGGTTTTCTTATTTTATTTGTTTGATTTTTTTGAGTGGTATTTTTGTTATTATTGTTTATTTTTCTAGTTTTTCTAAATATATTTATGTCAATATTAATTTTTTTCTTGTCCTTTTTGTTTTCTTGTTTTTTTTTTTTTATTCTTTTTTTTTCTTTTTAGATCCTAGTTATCATAATTCTTTAAATTTTCTTTATTATGATTTGTTTTTTTCTTTTATTTTTTGGGTTGTTTTTTGTTTGTTTTTTTTTATAAATTTTGTTAGCTTTTTTCTTTGTTTTTCTGGTGCTCTTCGACTGTATTAATTTTGGTTTATTAGTATAATAAGTATATTTGATTTCCAATCAAATGGTCATTAAACTATGCTATTTTAGTTTATGTAAAATGTCTAATTTGTAATTAGAAGAATTTTTAGCAACTTTCTAGTTTTTGTTTTTTATAGTACTAATCACAAAGATATTGGTAGTATTTATTTAATTTTTGGTTTATGAGCTGGTATAGTTGGTTCTGCTCTTTCTATAATTATTCGTATCGAGTTAAGTAAGCCTGGTATGTTTATTGGAGATGGTCAATTATATAATTCTATTTTAACTGCTCATGCTATTTTGATAATTTTTTTTATGGTTATACCTAGGATGATTGGTGGTTTTGGTAATTGGATGGTTCCTTTAATATTAGGTGCACCTGATATGAGTTTTCCTCGATTAAATAATATTAGTTTTTGATTATTACCTGCTTCTATTTTTTTGGTTTTTTTGGCTTGTTTTGTTGATAATGGTTTAGGTACTAGTTGAACTATTTATCCCCCTTTATCTACTTCAGGACATCCTGGTTCTAGTGTTGATTTGGCTATTTTTAGTTTACATCTTTCTGGTATTAGTTCTATTTTGGGTGGTATTAATTTTATGTGTACTGTTAAAAATTTACGTTCTAGTTCTGTTTCTCTCAATAATATGAGTTTATTTATTTGAACTATTTTTGTTACTGTTTTTTTATTGGTTTTGTCTTTACCTGTTTTAGCTGGTGCTATTACTATGTTGTTAATTGATCGTAATTTTAATGGTTCTTTTTTTGATCCTAGTTTTGGTGGTAATCCTTTGATTTATCAGCATTTGTTTTGGTTTTTTGGTCATCCAGAAGTTTATATTTTAATTTTACCTGCTTTCGGTATTATTAGTCAATGTACTTTGTATTTGACTGGTAAAAAAGAAGTTTTTGGTTATTTGGGTATGGTTTATGCTATTTTGAGTATTGGTTTAATTGGTTGTGTAGTTTGAGCTCATCACATGTATACTGTTGGTATAGATTTTGATTCTCGTGCTTATTTTACTGCTGCTACTATAGTGATTGCTGTTCCTACTGGTGTAAAAGTTTTTAGATGGTTAGCTACTTTTTTTGGTACTGTTATAGTTTATCAACCTTTATTATTTTGAGTTATAGGTTTTATTTTTTTATTTACTATTGGTGGTTTAACTGGTGTTATATTATCTAATTCTAGAATTGACATTATTTTACATGATACTTATTATGTAGTGTCTCATTTTCATTACGTTTTAAGTCTTGGTGCTGTTTTTGGTTTGTTTGCAGGTGTTACTTTGTGATGATCTTTTATTACTGGTTTTGTTTTGAATAAAATTTATATGTATTCTGTTTTTTTTTTATTTTTTATTGGAGTTAATATGACTTTTTTTCCTTTACATTTTGCTGGTTTACATGGTTTCCCACGAAAATATGTAGACTATCCAGATGTTTATTCTTTCTGAAATGTTTTATCTTCTTTTGGTTCTCTTATTAGTATTTTTTCTCTTTTTTTTTTTGTTTTTGTTTTACTAGAATCTTTCATTAGTTATCGTGTTTTAGTTGTTGATTACTTTAATGGTGTTAGACCTGAAAATGCTAATTTAGGTTATAATTTTTACCATAGTTTCCAAGATGGGGTTTATTTGAGAGTGCCTCATAATTAATTGTTTTTATTTTTTATTGGTATTTTTTTCCTTTTTTATAAATTTCGACGTTTTATTTTTGTTATTATTTCTTTTGAATTTTTAATAATGGGAGTTTTTTATTTGTTTTCTTTTTTTTTTGGTTTTTTTTCTTTTTTTTACTTTTTATGTTTTAGTGTTTTTTGTAGTCTTATAGGTGTTGTTTTAATAGTTTATTTTATTAAGTTCTATGGTTGTGATTATGTTTTTTTTTAAAATCAYTTNNTATCAAACCCCAATTGAGTGGTTAGCTTAAGTTTAAAGCACCGGATTTTTAATCCGGGGATTAATCTGCTTAAAACTGTTTTTATTTTGATTTGAAATCAAAATTTGGATTTTTCCGCAGTTTTTGTCTTTATTTTTGATTTTTTTTTGTTGTTTTTTGTTTTTGTTTTTTGTTTTTGTTTTTTGTTTTGTTTTTGTTTTTTGTTCCTTTTTTTAAGTTTTCTTTCTTTTTTTTTGATTTTGGTTTTATTGTTTTTAAATTTAATTTTTATTTAAATAGTATTATTTTTTCTTTTGTTTTGATTTTGATTTCTGTTAGTGTTTTTTTTTATAGTCTTTATTATCTTAATATGGAAATTAATTTTTTTTATTATTTTTTTGTTTTGCTTGTTTTTATTTGTAGTATATTTTTTTTGGTTTTTTGTGATAGTGTTTTTTTTGTTTTGCTTGGTTGAGATTTGTTAGGTATTTCTAGTTTTTTTTTAGTTCTTTTTTATAATAATTGAGATAGTTGTAGTGGTTCTATGAATACTGTTTTAACCAATCGTATGGGTGATTTTTTTATTTTTGTTTTTTTTTCTTTGTCTTTTTTTACTTTTTTTAATTTTTTTAGTTTTTCCTATTTTTGTTTTTATTCTTCTTTTTTTCTTATTTTGGCTGCTTTTACTAAGAGTGCTCAGTTTCCTTTTGGTGGTTGATTACCTAAGGCAATGAGTGCTCCTACTCCTGTTAGTTCTTTAGTACATAGTAGTACTCTTGTCACTGCTGGTATTGTTTTGATGATTAAATTTAATGTTATTATTATGAGTTCTTTTCTTTTAAAGTTGGTTCTTATTTCTGGTGTTTTTACTATGTTTTTTTCTAGTTTTTGTGCTTTGTATGAGAATGATTTAAAGAAGGTTGTTGCTCTTAGTACTTTGTCTCAAATGGGTCTTTCAATGGTTTCTTTTGGTTTTGGTTTAAGTTTTCTTTGTTATGTTCATTTATTAAGTCATGCTATTTTTAAGAGTTGTCTTTTCATACAGATTGGTTATTTGATTCATTGTTCTTTTGGTCAACAGGATGGTCGTGGTTATTCTTTTGGTAATTTGCCTTATTTTGTTCAGCTTCAGATTTTAATTACTCTTTTTTGTTTGTGTGGTTTGTTTTTTTTAAGTGGTTCTGTTAGTAAAGATTATATTCTTGTTTTTTTTTTTTCTAGTTATTTTATGTTTTTTTTTTCTTTTTTTTTTTTTATTTCTGTTTTTATTACTTTTTTATATAGTTATCGCATTTGAAGTAGTCTTTTTTTAACTTTTTTTAATTCTTTATATTATAGTTGTAGTAGTTTTTTATTTTTTTTTATTAGTATTCCTTTGGTTTTTTTTTCTTTGTTTTTTATTTGGTGATTGAATCTTAATTTTTTTAGAATTCCTGTTGTTTTTGTTTATATTGATTTTTATTTTTTTTTTTTTTTTATTTTATTGTTTTTTTTTTTTTATTTTATTGTTTTCAAGTTTTTGTCTTTTTCTGTTTATTGTTTTTTGATGGATTATTTTCCTATTTTATTTACTCGTTTTTTTCATGATTTTAAGTTTTTTGATTTGTTTTTGAATAAGTTAAATCTTACTTTTTTTTCCTTTTTTTCTTTTTCTAGTTTTATTTCTATATTTTCTTATTTTAATAAGTTTAATTTTTTAGTTGTTTTCATTTTTCTTATTTTTGTTGTTTTTTAGATATCTAATTTATTTTTTTAGTTTTTTAAAGTTTTTTTTTTTATTGATTTTTTTTTTTTTTTATGATTTTTTTTTTTTGTTTTTTTCTTTTGCTTTTTGTTTTTTTTGTTTTAGTTTTTTTTGTTGGTCTGGTAATTTTTTTTTAATTGATTCTTATTTTTATGTTGCTGTTTGTTTTATGTCTGTTTTTATTTTTTCTTTGGTTTTGGTTTCTGAACGTCATCGTGTTATTGTTTTTTTTTCTAAGGTTCTTTTGGTTATTTCTTTTTTTTTTTTTTTTTCTTATAGTGTTTTTTATCTATATGTTTTTTTTGAACTTTCTATGGTTCCTATTATTATTTTAATTCTTGGTTATGGTTATCAGATTGAGAAGGTTAATTCTTTTTTTTATCTTGTGTTTTATGCTACTTTTTGTAGTGTTCCTTTTCTTTTTGTTTATTTTAGTTTGGATTTTTTTTTTGTTGTTCCTTATTTTGATTGTTTTATTTCTTGGGAGATGGTTTTTATTATTAGTTTGGCTTTTATAATGAAATTTCCTGTTTTTTTTTTACATCTTTGGTTGCCTAAAGCTCATGTTGAAGCTCCCACTTCTGCTAGTATTTTATTAGCTGGTTTGTTGTTGAAGTTTGGTACTGTTGGGTTTGTTCGTATTATAAAGAGTCTTAGTTATTGTCATATTAATTATTGATTTTTTTTTTCGGTTTTAGGTATGTTTATTTCTTGTTTTGTTTGTGTTTTTCAGAGTGATTTTAAGTCTTTAGCTGCTTATTCTTCTGTTGTTCATATGAATTTTTTGTTGTTTTTTCTTTTGTTTTTTGGTTTATATTCCAAAACTGGTAGTTTTTTAATAATGGTTTCTCACGGATACACTTCTTCTGTTATGTTTTATTTTATTGGTGAGTTTTATCGTTCTTTAGGTAGTCGAATGATTTATTTTTTGAACAGTTTTATGTCTTCTAGTTTTATTTTTTCTTTTTTAATTTCTTTGGTTTTTTTATCTAATTGTGGTATACCTCCTTCTATTTCTTTTTTTTCTGAGTTTTTTTCTTTTTCTGGTTTTTTTTCTTTGTTTTATAATGTTTTTTTTTTGGTTTTTTTTTATTTTTTTGTTTCTTTTTATTATTGTGTTTATATTATTGTTATTTCTTTTTTAGGTAAGAAGTTTTTTTTTTTTAAGAGTTGATTTTTTTTTTGGTCTCTTCCTTTAATTTTTTTTTGTTTTAATGTGTTTGGTTTTTTTTTATTTTTTTAATAGATTTAAGTTAAGTTAAACTATTAGTCTTCAAAACTAAAAATTTTATCTATAAGGTATTTAGTAGGAATTTTCTATATCCAATTGCGGTTTGGAAGTTTTTTTACCTTAACAAATTTTAGGCGAGTCTTCTAAACTTGTTTTGGGGTTTCCCGTTTGTTTTTTAAGTTTTTTCATAATTTCCATGTTTTGAGTTTTTCTTCTTATCCTTTTTTTATGTTTATTTCTTTAAGTTCTCTTTTTTCTTCTTTTGTTGTTTTTTTCAAATTTGGTATTTTTTTTTTTCTTTTTTTTTCTTTTTTTTCTTTTTTATTTCTTATTTTTTGTTGGTTTAAGGATATTTGTATAGAGGGTCTTTGCGGTTATCATAATTTTTATGTTATAGATGGTTTTAAGTTTGGTTTTGTTTTGTTTATTTTTAGTGAATTTATATTTTTTTTTAGTGTTTTTTGGTTTTATTTTGATTCTGCTTTAGTTCCTGCTCACGAAATTGGTTGTGGTTGGGGATTTTTTGGTTTGGATAAGATTAATCCTTTTGGAGTTCCTCTTTTAAATACTGTTATTCTTCTTAGAAGTGGTGTTACTGTTACTTGGTCTCATTATTGTCTTTTGAATAATTTTTATTGTTTAGATGGTTTGATTTTAACTATTCTTCTTTCTTTTATTTTTATTTTGGTTCAGTTTTTTGAGTATAAGAGTTCTAGTTTTTCTATCTCTGATGGTGTTTATGGTAGTATTTTTTATTTTTCTACTGGTTTTCATGGTTTTCATGTTATTCTAGGTGCTGTTTTCCTCACTTATAATCTTTTTCGTTTTTTATTATATCATTTTAATTATTCTCATCATTTGGGTTATGAGTTTTCTATTTTGTATTGGCATTTTGTAGATGTTGTTTGGTTATTTTTATTTGTTTTTGTTTATTGGTGAGGTTATTAGGTTTTATTTTTACTTTTTGGATTTTTTTAATTTTTTTGATTTTTTTCTTTTTGTTTTTGTTTTGCAGTTTATTTTTTGTCAAAAAGATAGATTAATTAATGTTTTTTTTAATAAGTTTTTTTCTTTTTTAGTTGGTGTTTTTTCTTATAATTCTTCTTGTTTTATTAGATATATTTTTTCTTCTTTTATTTTTGTTTTTTTGTTGACTTGTTGTTTTGGAGGTTATTTTAGTTATTCTTTTTGTCCTTTGGGTATTATTGAGTTTACTTTTTTTTTTTCTTTTGTTTCTTGATTTTCTACTTTTTTGTTTTTGATTTCTAGTCAGAAATTTTCTGTTTATATGAAGAAGTCTGGTGATGGTTTTTTTAAGACTTTTTTTTTGTTATTTGTTGAGATTATTAGTGAGTTTAGTCGTCCTATTGCTTTAAGTGTTCGTTTGTTTGCTAATATTATAGTTGGTCATGTTATTAGTGCTTGTTTTTATGTTTTTTTTGAGTGTGTTTTTGGTTTTTCTTTTTTAATTGTTTTTGCTATTGTTTTTGAGTGTTTTGTTTTTATTTTGCAGAGTTATATTTTTTCTCGTTTAATTTACTTATATATTAACGAGTAGCTTTTTAGTTTATTTAAAATTTTTACTTGTGGTGTAAAAGAAATTTGAGCTTTGTAAGTTAGTTTAAGTAGAATTTTTGTTTTTGGTACAAATGGTTATCTTACATTGAGGATTATTTTAATTTAGAATATTTAGCTGTTAACTAAAAGGTTTATCTTCATAAGAGTTTAGTTTATATTTAAAATATTAAATTGTAAATTTAAAGTTTTTTGCTCTTGCAGTAATTAGTTTAATTAAAATATAACATTTGGATTGTTAAGTTTTTTTACTGATTTTTCTTTTATTTTTTTGTTATTATTGTTTTTTTTTTAAATTGTTTTATTTGTAATATTGTTTTTTGATGGAGTATTTTTTTTTTAATGACTCTTGTTTTTGTTTTTTTAAATTTTAATAATTCTTATTCTTCTATTAACTATTTTATTTTTCAGGAGTTTCTTGGTTTGCTTTTTGTTTTTTTTTCTTTTGGTATTCTTCAATTTTTTATTATTTTATTAAAAGTTGGTGTTTCTCCTTTTCATTTTTGGTGTTTAAATATTTTTAATGGTCTTAGAGGTTTTAATACTTTTTGATTTCTTACTTTTCAGAAGTTACCTTACTTTCCTGTTTTTTCTTTTATTTTTGATTATAGTTTTTTTTTTTTTCTTGTTTTTGGTATTATTTTTTGTTATTTTAATCTTTTTTTTTGTAAGTCTTTTAAGAGCATAGTTTTTATTTCTTCTGTTGAGTCTTTTAATTGGTTGTTAATTTCTCTTTTCTCTTCTTTGTTTTCTGGTTTTTTTTTGTTTCTTTATTATGTTTTTGTTATGTTTTTTTTGTTGGATTATAGTTCTACTAAAGGTTATGATTTTTATAATTGGGAATTGGTTTTTCTTTTTATAAATTTTCCTATGACTATTACTTTTTTTGTTAAAATTTTTTCTATTATTTTTTTTTTTAATATTAGTTCTTTTTATCTGTTGTTTGTTTTATTTTTAATGGTCTTTTCTGTTTTTGGTTTTGGTTTTTGGTTTTTTAATGTTGGTTTGAAATTTAGTTATTATGGTTTTTATAATTTTAGTTTTTTTTATTTTTTTTTTTTTCCTTTGATGTTTTTTTGTCTTTTTTAAAAGAGTTTTAGTTTATATAGAATTTATCACTTACAATGATGGGGTTTAAACTCTTACCAATTTAGTAAAATTTTATTATATTGCTTTGATATGGCAAAGTTCTTTTTGATTTGGTATTTTTTGTTTTGTTTTTAGTGGCTCTTTTTTCTTTTTTATTTGCTTTTTTTTTTTATTTGTTTGTTTGTTTTGCTTCTTTTTTTGATTTTTATTTTTGTAAGTCTTCTTCTTTTGAGAGTGGTTTTATGAGTGTTGGTTTAATTCAGAATTCTTTTAGAATTCACTTTTTTGTTATTATAATCATGTTTGTTGTTTTTGATTTGGAGATTGTTATTTTTATTGGTATTCTTATTTCTGATTTAAATTCTTTTGTTTGTTTTTTTTTTTTGTTTTTTTTTTTGTTCTTGTTTTTTTATATGGAGTGGTATTATGGTAAGCTTGTTTGAAATTTTTAATATTAAAAAACTTTATTATAATTTAGTATATCTCGTTGTCGTTGAGAAGGTTTTAAGTTTTATCTTATTATTATATTTTTTTTTTTTCTTGTTTTTAGTATCAAAAACCGATTGGGGTTTTGATATATTATATATTATATATTATAAAAATAATATAAATATAATATATTTATTAATTATATTTATATATAAATAATTATATTTATATATATAAATAATTATATTTATATTATTTTTATTATGTATGTATATATATTTATGTTGATATTAATTAGTTAATATCATATCCTTTTTTTAGGATAATTGTTTGATGGAGATTTTATTAATTAGGTAGACTTGTTTAATTTAAGCTGGTAAACTTTGAACTTTTTTGGGTTCTCAAAGTTTCAGGAAAACAAGTCTACCTAATTAATGGTTTTATTTTAATTGAAATTATATGTCTATAAGTTCGATTAAAATAAAATTTTGTAGTATGATNGTATANNNNNNNNNNNNGTTGCATAATTTTTTTATTN
>Cambodia_Dog_L14 - m
GTCGTTTATTTTTCGATTTTTTTAGTGATGTTAATTTTGGTTTTTTTGGTTATTTTTTTTGTTATACAGAGTATTGCTTTTATTACTTTATATGAGCGTCATCTTTTGGGTCTTAGTCAATCTCGTTTAGGCCCTACGAAGGTGGGTTTTTTTGGTGTTTTACAAGCCATTGTTGATGGTATTAAGCTTCTTAGTAAGGAGCAATTTTTACCTTATAATTCTTCTTATTTTTTTTTTTTGTTTGTTCCTTTAGTTTCTTTTTGTTTGATATATTTGGAGTGATTTGTTTTACCTTTTTTTTTTGATTTTTTTACCTTTAATTATTCTGTTTTGTTTTTTCTTTGTTTGGTTGGTTTTTCTGTTTATACTACTTTGATTTCTGGTATTGTTTCTAAGTCTAAGTATTCTATGATTGGTTCTATTCGAGCAAGTAGTCAGAGTATTTCTTATGAAATTTCTTTTACTTTTTTTGTTTTTTGCATTGTTTTACATGTTGGTGTTTTTAGTTTTTTTAGTTTTTTTAGTTTTAGCATATTGGTTCTTTTTTTTCCTTTTTTAATTATGATTATTGGTGAACTTAATCGTGCTCCTTTTGATTTTTCTGAGGGTGAGAGTGAACTTGTTAGTGGTTATAATGTTGAGTATTCTAGTGTTTCTTTTGTTYTKYTKTTTYTTAGTGAGTATGGTGTGTTGATTTTCTTTTGTGTTTTGTTCTCTTTTTTGTTTTTTAATGGTTCTGTTTTGTTTTCTTTTTTTGTTTTTTCTTTGTTGATTTTTATTCGTAGTTCTTATCCTCGTTATCGTTATGATATAATAATAGGTTTTTTTTGGTTTATTATATTACCTATTTCTATGATTCTTTTTTTGTTTTTTTGTTTGTTATTTTTTTAGGGATTTAGTTTAAATTAAAATTTTTGTTTTGCATACAAAAGGATTTAATCTCTGARTTTTTTTTTTTGGTTTATAGATTTGATTATGGTCATTGTAATGATAAAATGGTGTTATATAATTTTTAATCACGTGAGTGGACAATGTATTTCTATCCCGGCAATTTATTGCTTGTATAAACTCAGTACCAGAATAATCGGATAGACTGAGTAAGCTTATACCCTAAATGTGTTTTAATCATGGCTTTATTTTTGATATTTTTACAACTGTTTAGTGCAATGTGCAGTTTTTTTTATTTTTTTTGTCTTGGTTGATAAGATTAGATAAATGACCTGGATTAGTACCCAGTTAATCTAAATTTAAAAGTTGCAGGAGTAAAGTAATATTTAAACTGTAATAATATTGGCGGATTTTTTAGTTATCTTTGGAGGTTGAGCTGTAATTGAGAACCCTCATTATCAGCTTTGATTTTTGTCGCATGTATGATCGTTTATGTCCTTCTTAAAGAGGTGCATTAAAAATTATTTGGTGTTTAATCAATGATATTTATTAAAACAGATAAATACCTGGTATATATCAAAGTTTTCGTTTGACCTACAATATCTTATGTTTCGGATAAGGAGGAGAGATATTTCCTTGAAGTTGTAAAAGACAGTAAATACTTTTTAATGTAGTATTGAAGTACTTAGAGAAATCGTACAAATCATCCATCAATTGCCCACAGGGGAGTAAGTTGTAGTAAAGTAGGTGTAGGGGAATCTGTACCTAGTTTAAGTTGGTTATATTTTAATAATTTGGTTTTTTTCCAAGTGTTTTTTCCTTCTTTAATAAGTTAGTATATTTTAGTACATTGGGTTCATATCCTARAGGAGAWTTTTCACTTATTTTTTWTTGTTTTTTYTATTTAATTTTTTCTTTTTTAAGGGGGTAYTTTTAAGGTTTTTGGGAGYTATTAGTATAWTWAGTATTTTTAATTGCAAATTGAAAGGTTTTTAGCTTTTTATATTCTTTTAAGTTTTTAAATGTTCCTGTTAGTTTTTCTTTATCTATTTTTTGAAATTTTGGTAGTATTTTGGGCATAGTTCTTTTTTTTCAGATTTTTAGTGGTCTTTTTTTAACTTTTTATTATATTGCTGATGGTTTAAATTCTTTTTCTAGTGTTGAGTATATTATAAGTGATGTTAATTTTGGTTGGATTTTTCGTATTTTGCATTTTAATGGTGCTAGTTTGTTTTTTTTTTTTTTATATCTTCATTTTTTTAAGGGTTTATTTTTTTGTAGTTATCGTTTGTCGGGTACTTGAATTGTTGGTCTTACTATTTTTTTTTTTGTTATGATAGAGGCTTTTATGGGTTATGTTTTGGTTTGGGCTCAGATAAGTTTTTGGGCTTCTGTTGTTATTACTAGTCTTTTGAGTGTTATTCCTTATTTTGGTTTTACTATTGTTTATTGGATTTGGAGTGGTTTTTCTGTTGTTAATTCAACTCTTAAGTTTTTTTTTGTTATTCATTTTTTATTGCCTTGATTAGTATTTTTATTGGTTTTTGTTCATTTGTTTTTTTTGCATTCTACTGGTAGTACTTCTGTCTTATATTGTCATGGTGATTATGATAAGATTAGTTTTTATCCTTATTATTTTTATAAAGATTCTTATAATTTGGTTGTTTTTTTGCTTTTTTTTATTTTTTCTCTTTTTTTTCCTTTTTTWYTGGGTGATCCTGAGATGTTTGTTGAATCAGATCCTATAGTTAGACCTGTTCATATTGTACCTGAGTGGTATTTTTTATTTGCTTATGCTATTCTTCGTGCTATCCCTAATAAAGTTTTAGGTGTTTTTTTTCTTGTTTTTAGTATTTTTATTTTTTATTTCTATGTTTTTTTTAATAATTATTATAGTGTTTTAGATAATTTGAATTGTTTTTTGGTTTCTATTTTTATTTTGGTTTCTATTTTTTTGAGTTGATTAGGTCAATGTCATGTTGAATATCCTTTTGTTGATTTGAGTGTTATTTTTTCTTTTTTATATTTTTTTTTTGCTTTTTTAATTGTTTTTTCTCGATATTTAACTAAATTTATTTATTCTTAGTAAACTTAGTATAATATATTATATTGGATTTAGGTTTCAATGATTTTTGTTTACTTTTAATTATTTTCAAGGTTATATGATGGGGTTTTCTAATAATTATCTTTGTAGGTATATAGATTGATTTCATAATTTTAATTGTAGTCTTTTATTTGGTGTTTTGTTTTTTGTTTTTATAGTTATTGTTAATTTGTTTGTTAATTCTTATTATTTTAAGAGTCATAGTATTGAATATCAATTTGGTGAGTTTTTATGTAGTTTATTGCCTTTATTTATTTTGGTTTTTCAAATGTTTCCTTCTTTATCTTTGTTGTATTTTAGTGGTTTATCTTACATAGATAGTAGGTTGACTGTTAAGGTTGTTGGTCATCAATGGTATTGAAGTTATGATTATAGTGATATTGGTATTGAGTTTGATTCTTATATAAAATCCATTGATTCTCTTTTGATTGGTGAACCTCGTTTATTGGAAGTTGATAATCGTTGTGTGGTTCCTTGTGATACTAATATTCGTTTTTGTATTACTTCTGCAGATGTTATTCATTCTTGGTCTTTGCCTTCTTTTTGTATTAAGCTTGATGCGATAAGAGGTATTTTAAGTACTGTTACTTGTAGTTTTCCTATAGTAGGTGTATTTTATGGTCAGTGTTCTGAAATTTGTGGTGCTAATCATAGTTTTATACCTATTTGTTTAGAGGTTAGTTTATTGGAAAATTTTAAGGATTGATGTTATTTAATGTCTAGTTAATTTTGAGGTATTAGTATATTTTAGTATTATTCTTTTTCGAGGAGTCGGATTTATACCTTTATTGAATTAGCATAATTTAATGTATTTGTTTTAAGCGCAAAAGATTTTGTTCAATTTTACTCTTTTAGTTTATATAAAATATGACTTTGAAGCAGTTAAGAATTATAGAGTATATTTTTATGTTGAATATATGTTAGTATTGCATACTATATTAGGATATTTTCAAAGWTTTTGATTAATAGAAATAGAGTGTTTAAATTGTAGTTTGTTTTTTTGTTACAAAAATAATTTTACTGCTTTTAGTGTTGAAACATCGAACTCTATGATATCTGTTTTATATTAACATATTAGAAAATTATATATTATGTTTTTTTTTYKTAGTTTCAATAATTTGAAGTTTTTTTGTTTTAAGTTTTATAACTTTACTACTTTTTATTTTTTCTTTTATTTTTGATTATAAGGCTTTATAATCTTTATTATCTAATAATTAGTAAATTAATAAATTATGTTTTTGTTTTTAATATAAATGAATTACTAATTATCCGATCAAATGTTTATTAAAGACTTAGGATTTATATTAAATCTGTCTTCTGCCCTATGGATTTTTTAAATGGCAGTCTTAGCGTGAGGACATTAAAGTAGCAAAATAATTTGTGCTTTTATTGGGTTCGAGTATGAATGAAGTTTTGGTTGGTGATATTTTTTTTTTTTTTTGAATTTAATATATATCTAAGAAAAGATATCTATAATAATACAAAGATAAGTCTTCGGAAATTTTATTTCTATTAAATATTTTTTAATTTAGTAATTTATCTAGGGAAGATTATTATATAATTTTTTTTTACTATTTTTAATAAAAAAAATTACTCCGGAGTTAACAGAAAAACATGCCTTATATAGTTCTTATATTTTGGTAAGTTTTACATCGATGTTGTATCTTTATTAGCTGAAGAGGAGAAATTTCAGTTTTTTAGACTGTTCTTCTTTTAATAAATAAAACGTGATATTAGTTTAATTCATCGTGAGATAGAATTGTTTATCTTGTTTATTATTTTTTTTTATCGGGATTAGTACGAAAGGAATTTCATTATAATTTTAAATTTTTTAATTTTTTTTTTAATTTTTTTTGTTTATTTTTTTCTTGTCTTAGTTTTCTTGTTTTTGATCCTTTGAAGAGTGCTTTTTTTTTGGTTCTTTCTTTAATTTTTTTGGTTTTTTTTATTTCTTTTGGTTTTTATGTTTGGTTTTCTTATTTTATTTGTTTGATTTTTTTAAGTGGTATTTTTGTTATTATTGTTTATTTTTCTAGTTTTTCTAAGTATGTTTATGTTAATATTAATTTTTTTCTTGTTTTTTTTGTTTTTTTATTCTTTTTTTTTTATTCTTTTTTTTTTTTTTTAGATTCTAGTTACTATAATTCTTTGAATTTTTTTTATTATGATTTGTTTTTTTCTTTTGTTTTTTGGGTTGTTTTTTGTTTATTTTTTTTTATGAATTTTATTAGTTATTTTCTTTGTTTTTCTGGTGCTCTTCGATTATATTAATTTTGGTTTATTAGTATAATGAGTATTTTTGATTTCCAATCAAAGGGTAATTAAACTATGCTATTTTAGTTTATTTAAAATTTCTAACTTGTAATTAGAGGAATCTTTAGCAACTTTTTAGTTTTTGTATTTTATAGTACTAATCATAAGGATATTGGTAGTGTTTATTTAATTTTTGGTTTGTGGGCTGGTATAGTTGGTTCCGCTCTTTCTATGATTATTCGTATTGAATTGAGTAAACCTGGTATATTTATTGGGGATGGTCAGCTTTATAATTCTATTTTAACTGCTCATGCTATTTTAATAATTTTTTTTATGGTTATACCTAGTATGATTGGTGGTTTTGGTAATTGGATAGTTCCTCTTATATTAGGTGCCCCTGATATAAGTTTTCCTCGTTTAAATAATATTAGTTTTTGATTGTTACCTGCATCTATTTTTTTGGTTTTTTTGGCTTGTTTTGTTGATAATGGTTTAGGTACTAGTTGAACTATTTATCCTCCTTTATCTACTTCTGGTCATCCCGGTTCTAGTGTAGATTTGGCTATTTTTAGTTTGCACCTTTCTGGTATTAGTTCAATTTTAGGTGGTATTAATTTTATGTGTACTATTAAGAATTTGCGCTCTAGTTCTGTCTCTCTTAATAATATAAGTTTGTTTATTTGAACTATTTTTGTTACTGTTTTTTTATTGGTTTTATCTTTACCTGTTTTAGCTGGTGCTATTACTATATTATTGATTGATCGTAATTTTAATGGTTCTTTTTTTGATCCTAGTTTCGGTGGTAATCCTTTAATTTATCAACATTTGTTTTGGTTTTTCGGTCATCCAGAAGTTTATATTTTAATTTTACCTGCTTTTGGTATTATTAGTCAGTGTACTTTATATTTGACTGGTAAAAAAGAAGTTTTTGGTTATTTAGGAATGGTTTATGCTATCTTAAGTATTGGATTGATTGGTTGTGTAGTTTGGGCTCATCATATGTATACTGTTGGAATGGATTTTGATTCTCGTGCTTATTTTACTGCTGCAACTATAGTAATTGCTGTACCCACTGGTGTTAAGGTTTTTAGTTGGTTGGCTACTTTTTTTGGTACTGTTATAGTTTATCAACCTTTGTTGTTTTGAGTTATAGGTTTTATTTTTTTATTTACTATTGGTGGTTTGACTGGTGTTATATTATCTAATTCTAGAATTGATATTATTTTACATGATACTTATTATGTAGTATCTCATTTTCATTATGTTTTGAGTTTAGGTGCTGTTTTTGGTTTGTTTGCAGGTGTTACTTTGTGATGGTCTTTTATTACTGGTTTTGTTTTGAATAAGATTTATATATATTCTGTTTTTTTTTTGTTTTTTATTGGTGTTAATATAACTTTTTTTCCTTTGCATTTTGCTGGTTTACATGGTTTTCCACGAAAATATATAGATTATCCAGATGTTTATTCTTTTTGAAATGTTTTATCTTCTTTTGGTTCTCTTATTAGAATTTTTTCTCTTTTTTTTTTTGTTTTTGTTTTGTTAGAGTCTTTTATTAGTTATCGTGTTTTGGTTGTTGATTATTTTAATGGAGTTAGTCCTGAAAATACTAATCTTGGTTATAATTTTTATCATAGTTTCCAAGATGGAGTTTATTTGAGTGTACCTCATAAATAGTTGTTTTTATTTTTTATTGGTATTTTTTTTCTTTTTTATAAGTTTCGACGTTTTATTTTTGTAATTATTTCTTTTGAGTTTTTGATAATAGGTGTTTTTTATCTATTTTCTTTTTTTTTTGGTTTTTTTTCTTTTTTTTATTTTTTATGTTTTAGTGTTTTTTGTAGACTTATGGGTGTTGTTTTAATGGTTTATTTTATTAAGTTTTACGGTTGTGATTATGTTTTTTTTTAAAATCACATAATATCAAACCCCAATTGAGTGGTTAGCTTAAGTTTAAAGCGTTGGATTTTTAATCCAATGATTTATCCACTTAAAACTGTATTTATTTTGATTTGAAATCAAAATTTGGATTTTTCCGCAGTTTTTGTCTTTATTTTTGATTTTTTTTTGTTGTYTTTTGTTTTTTTTTKTTGTTTTTGTTTTTTGTTTTTTTTTTGTTGTTTGTTCCTTTTTTTAAGTTTTCTTTTTTTTTTTTTGATTTTGGCTTTATTGTTTTTAAGTTTAATTTTTATTTAAATAGTATTGTTTTTTCTTTTGTTTTGATTTTAATTTCTGTTAGTGTTTTTTTTTATAGTTTGTATTATTTAAATATGGAAATTAATTTTTTTTATTATTTTTTTGTTTTGTTGGTTTTTATTTGTAGTATATTTTTTTTGGTTTTTTGTGATAGTGTTTTTTTTGTTTTGCTTGGTTGGGATTTGTTAGGTATTTCTAGTTTTTTTTTAGTTCTTTTTTATAATAATTGAGATAGTTGTAGGGGTTCTATGAATACTGTTTTGACTAATCGTATAGGTGATTTTTTTATTTTTGTTTTTTTTTCTTTGTCTTTTTTTACTTTTTTTAATTTTTTTAGTTTTTCTTATTTTTGTTTTTATTCTTCTTTTTTTCTTATTTTGGCTGCTTTTACTAAGAGTGCTCAGTTTCCTTTTGGTGGTTGGTTACCTAAGGCTATAAGTGCTCCTACTCCTGTTAGTTCTTTGGTTCATAGTAGTACTCTTGTTACTGCTGGTATTATTCTTATAATTAAGTTTAATGTTTTAATTATAAGTTCTTTTTTGTTGAAGTTGGTTTTGATTTCTGGTGTTTTTACTATGTTTTTTTCTAGTTTTTGTGCTTTGTACGAGAATGATTTGAAAAAGGTTGTTGCTTTAAGTACTTTGTCGCAAATGGGTCTTTCTATAGTTTCTTTTGGTTTTGGTCTTGATTTTCTTTGTTATGTTCATTTATTGAGTCATGCTATTTTTAAAAGTTGTCTTTTTATACAGGTTGGTTATTTGATTCATTGTTCTTTTGGTCAGCAGGATGGTCGTGGTTATTCTTTTGGTAATTTACCTTATTTTGTTCAGCTTCAAATTTTGATTACTCTTTTTTGCTTGTGTGGTTTGTTTTTTTTAAGTGGTTCTGTTAGTAAGGATTATATTCTTACTTTTTTTTTTTCTAATTTTTTTATGTTTTTTTTTTCTWTTTTTTTTTTTGTTTCTGTTTTTTTTACTTTTTTATATAGTTATCGTATTTGAAGTAGTTTTTTTTTAACTTTTTTTAATTCTGTTTATTATAGTTGTAGTAGTTTTTTGTTTTTTTTTATTAGTTTTCCTTTGGTTATTTTTTCTTTATTTTTTATTTGGTGGTTGAGTTTGAATTTTTTTAGTATTCCTGTTGTTTTTGTTTATTTGGATTTTTATTTTTTTTTTTTTTTTGTTYTATTGTTTTTAATTTTTTATTTTATTGTTTTTAAGTTTTTGTCTTTTTCTATTTATTGTTTTTTAATGGATTATTTTCCTATTCTTTTTACTCGTTTTTTTTTTGATTTGAAATTTGTTGATTTGTTTTTAAATAAGCTTAATTTTTCTTTTTTTTCTTTTTTTTCTTATTCTAGTTTTATTTCTATGTTTTCTTATTTTAATAAGTTTAATTTTTTAGTGGTTTTTATTTTTTTGATTTTTATTGTTTTTTAGTTATCTAATTTATTTTTTTAGTTTTTTAAAGTTTTTTTTTTTKTTGTTTTTTTTTTTTTTTTWTGATTTTTTTTTTTTGTTTTTTTCTTTTTGTTTTTGTTTTTTTTGTTTTAGTGTTTTTTGTTGGTCTGGTAATTTTTTTTTAGTTGACTCTTATTTTTATGTTGCTGTTTGCTTTATGTCTGTTTTTATTTTTTCTTTGGTTTTGGTTTCTGAGCGTCATCGTGTTATTGTTTTTTTTTCTAAGGTTCTTTTGATCATTTCTTTTTTTTTTTTCTTTTCTTATAGTATTTTTTATTTGTATGTTTTTTTTGAACTTTCTATAGTTCCTATTATTATTTTAATTCTTGGTTATGGTTATCAAATTGAGAAGGTTAATTCTTTTTTTTATCTTGTTTTTTATGCTGTTTTTTGTAGTGTACCTTTTCTTTTTGTTTATTTTAATTTGGATTTTTTTTTTGTTGTTCCTTATTTTGATTGTTTTATTTCTTGGGAGATGGTTTTTATTATTAGTTTGGCTTTTATAATGAAGTTTCCTGTTTTTTTTTTACATCTTTGATTACCTAAGGCTCATGTAGAGGCTCCCACTTCTGCTAGTATTCTTTTAGCTGGTTTGTTGTTAAAGTTTGGTACTGTTGGGTTTGTTCGTATTATAAAGAGTCTCAGTTATTGTCATATTAATTATTGGTTCTTTTTTTCTATTTTAGGTATGTTTGTTTCTTGTTTTGTTTGTGTTTTTCAGAGTGATTTTAAGTCTTTGGCTGCTTATTCTTCTGTTGTTCATATGAATTTTTTATTGTTTTTTCTTTTGTTTTTTGGTTTATATTCTAAAACTGGTAGTTTTTTAATGATAGTAGCTCACGGTTATACTTCTTCTGTTATGTTTTATTTTATTGGTGAGTTTTATCGTTCTTTAGGTAGTCGTATGATTTATTTTTTAAATAGTTTTATGTCTTCTAGTTTTATTTTTTCTTTTTTGATTTCTTTAGTTTTTTTATCTAATTGTGGGATACCTCCTTCTATTTCTTTTTTTTCTGAGTTTTTTTCTTTTTCTGGTTTTTTTTCTTTGTTTTATAATGTTTTTTTTTTGGTTTTTTTTTATTTTTTTGTTTCTTTTTATTATTGTGTTTATATTATTGTTATTTCTTTTTTAGGTAAGAAATTTTTTTTTTTCAAAAGTTGGTTTTTTTTTTGATCTCTTCCTTTGGTTTTTTTTTGTTTTAATGTTTTTGGTTTTTTTTTGTTTTTTTAATAGATTTAAGTTAAGTTAAACTATTAGTCTTCAAAACTAAAAATTTTATCTATAAGGTATTTAGTAGGAGTTTTCTATATCCAATTGCGGTTTGGGAGTTTTTTTACCTTAACAAATTTTAGGCGAGTCTTCTAAACTTGTTTTGGGTTTTCCCGTTTGTTTTTTAGATTTTTTCATAATTTTCATGTTTTAAGTTTTTCTACTTACCCTTTTTTTATGTTTATTTCTTTAAGTTCTCTTTTTTCTTCTTTTGTTGTTTTTTTTAAGTTTGGTATTGTTTCTTTTTTATTTTTTTCTTTTTTTTCTTTTTTGGTTCTTATTTTTTGTTGGTTTAAGGATATTTGTATGGAGGGTTTGTGTGGTTTTCATAATTTTTATGTTATGGATGGTTTTAAATTTGGTTTTGTTTTATTTATTTTTAGTGAGTTTATGTTTTTTTTTAGTGTTTTTTGGTTTTATTTTGATTCTGCTTTAGTACCTGCTCATGAGATTGGTTGTGGTTGGGGGTTTTTTGGTTTGGATAAAATTAATCCTTTTGGAGTTCCTTTGTTAAATACTATTATTTTACTTAGAAGTGGTGTTACTGTTACTTGATCTCATTATTGCCTTTTGAATAATTTTTATTGTTTAGATGGTTTGGTTTTAACAATTGTTCTTTCTTTTATTTTTATTTTGGTTCAGTTTTTTGAATATAAGAGTTCTAGTTTTTCTATTTCTGATGGTGTCTATGGGAGTATTTTTTATTTTTCTACTGGTTTTCATGGTTTTCATGTTATCTTAGGTGCTGTTTTTCTTACTTATAATCTTTTTCGTTTTTTGCTATATCATTTTAATTATTCTCATCATCTTGGTTATGAGTTTTCTATTTTATATTGGCATTTTGTAGATGTTGTTTGGTTATTTTTATTTGTTTTTGTTTATTGATGGGGTTATTAGGTTTTATTTTTACTTTTTGGATTTTTTTAATTTTTTTGATTTTTTTATTTTTGTTTTTGTTTTACAGTTTATTTTTTGTCAGAAGGATAGTTTAATTAATGTTTTTTTTAATAAGTTTTTTTCTTTTTTAGTTGGTGTTTTTTCTTATAATTCTTCTTGTTTTATTAGTTATATTTTCTCCTCTTTTATTTTTGTTTTTTTGTTGACTTGTTGTTTTGGTGGTTATTTTAGTTATTCTTTTTGTCCTTTAGGTATTATTGAATTTACTTTTTTTTTTTCTTTTGTTTCTTGATTTTCTACTTTTTTGTTTTTGATTTCTAGTCAAAAATTTTCTGTTTATATAAAAAAGTCTGGTGATGGGTTTTTTAAGACTTTTTTTTTGTTGTTTGTTGAGATTATTAGTGAATTTAGTCGTCCTATTGCTTTGAGTGTTCGTTTGTTTGCCAATATTATGGTTGGTCATGTTATTAGTGCTTGTTTTTATGTTTTTTTTGAGTGTGTTTTTGGGTTTGCTTTTTTAATTGTTTTTGCTATTGCTTTTGAGTGTTTTGTTTTTATTTTGCAGAGTTATATTTTTTCTCGTTTAATTTATTTATATATTAACGAGTAGCTTTTTAGTTTATTTAAAATGTTTACTTGTGGTGTAAGAGAATTTTAGGCTTTGTAAGTTAGTTTAAGTAGAATTTTTGTTTTTGGTGCAAATGGTTATCTTACATTGAGGATTATTTTAATTTAGAATATTTAGCTGTTAACTAAAAGGTTTATCTTCATAAGAGTTTAGTTTATATTTAAAATATTAAATTGTAAATTTAAAGTTTTTTACTCTTGCAGTAATTAGTTTAATTAAAATATAGCATTTGGATTGTTAAGTTTTTTTACTGATTTTTTTTTTATTTTTTTGTAATTTTTGTTTTTTTTTTGAATTGTTTTATTTGTAATATTGTTTTCTGATGGAGTATTTTTTTTTTAATGACTTTGGTGTTTGTTTTTTTGAATTTTAATAATTCTTATTCTTCTATTAATTATTTTATTTTTCAAGAGTTTCTTGGTTTACTTTTTGTTTTTTTTTCTTTTGGTATTTTTCAGTTTTTTATTATTTTGTTGAAGGTAGGTGTTTCTCCTTTTCATTTTTGGTGTTTGAATATTTTTAATGGTCTTAATGGTTTTAGTACTTTTTGATTTCTTACTTTTCAAAAGTTGCCTTATTTTCCTGTTTTTTCTTTTATTTTTGATTATAGTTTTTTTTTTTTTCTTGTTTTCGGAATTGTTTTTTGTTATTTTAATCTTTTTTTTTGTAAGTCTTTTAAGAGTATAGTTTTTATTTCTTCTGTTGAATCTTTTAATTGGTTGTTGATTTCTTTGTTTTCTTCTCTTTTTTCTGGTTTTTTTTTGTTTTTATATTATGTTTTTGTTATGTTTTTTTTGTTGGATTATAGTTCTTCTAAGGGTTATGATTTTTATAATTGGGAATTGGTTTTTTTGTTTATGAATTTTCCTATGACTATTACTTTTTTTATTAAAGTTTTTTCTATTATTTTTTTTTTAGGTATTAGTTCTTTTTATTTGTTATTTGTTTTATTTTTAATGGTTTTTTCTGTTTTTGGTTTTGGGTTTTGGTTCTTTAATGTTGGTTTAAAATTTAGGTATTATGGTTTTTATAATTTTAGGTTTTTTTATTTTGTTTTTTTTCCTTTAATATTTTTTTGTYTTATTTTAAAGAGTTTTAGTTTATTTAGAATTTATCACTTACAATGATAGGGTTTAAACTCTTACCAATTTAGTAAAATTTTATTATATTGCTTTGATATGGCAAAGTTCTTTTTGATTTGGTATTTTTTGTTTTATTTTTAGTTGTTCTTTTTTCKTTTTTTTTTKKTTTTTTTTTTTATTTGTTTGTTTATTTTGTTTCTTTTTTTGATTTTTATTTTTGTAAGTCTTCTTCCTTTGAGAGAGGGTTTATGAGTGTTGGCTTAATTCAGAATTCTTTTAGTATTCATTTTTTTGTTATTATGATTATGTTTGTTGTTTTTGATTTGGAGATTGTTATTTTTATTGGTATTCTTATTTCGGATTTAAATTCTTTTATTTCTTTTTATTTTTTATTTTTTTTTTTGTTTCTTTTTTTTTATATGGAGTGATATTATGGTAAGCTTGTTTGAAATTTTTAATAGTAAAAAACTTTATTATAAATTAGTATATTTCATTGTCGTTGAAAAGGTTTTAAGTTTTATCTTATTATTATATTTTTTTTTTTTCTTGTTTTTAGTATCAAAAGCCAGTTGGGGTTTTGATATATTATATATTATATATTATAAAAATAATATAAATATAATATATTTATTAATTATATTTATATATAAATAATTATATTTATATATATAAATAATTATATTTATATTATTTTTATTATGTATGTATGTATATTTATGTTGATATTAATTAGTTAATATCATATCCTTTATTTAGGATAATTRTTTGAKGGARATTTTATTAATTAGGTAAACTTGTTTCATTTAAGCTGATAAACTTTGRACTTTTTTRRGTYYCAAAAGTTTCAGGAAAACAAGTYTACCTAATTAATGGTTTTATTTTAATTKAAATTATATGTCTATAAGTTCGATTAAAATAAAATTTTGTAGTATGATNNNNNNNNNNNNNNNNNNNNNNNNNNNNNNNNNNNNNN
>Cambodia_Dog_L15 - m
GTCGTTTATTTTTCGATTTTTTTAGTGATGTTAATTTTGGTTTTTTTGGTTATTTTTTTTGTTATACAGAGTATTGCTTTTATTACTTTATACGAGCGTCATCTTTTAGGTCTTAGTCAATCTCGTTTAGGTCCTACGAAGGTGGGTTTTTTTGGTGTTTTACAAGCCATTGTTGATGGTATTAAGCTTCTTAGTAAGGAGCAATTTTTACCTTATAATTCTTCTTATTTTTTTTTTTTGTTTGTTCCTTTAGTTTCTTTTTGTTTGATATATTTGGAGTGATTTGTTTTACCTTTTTTTTTTGATTTTTTTACTTTTAATTATTCTGTTTTGTTTTTTCTTTGTTTGGTTGGTTTTTCTGTTTATACTACTTTGATTTCTGGTATTGTTTCTAAGTCTAAGTATTCTATGATTGGTTCTATTCGAGCAAGTAGTCAGAGTATTTCTTATGAAATTTCTTTTACTTTTTTTGTTTTTTGTATTGTTTTACATGTTGGTGTTTTTAGTTTTTTTAGTTTTTTTAGTTTTAGCATATTGGTTCTTTTTTTTCCTTTTTTAATTATGATTATTGGTGAACTTAATCGTGCTCCTTTTGATTTTTCTGAGGGTGAGAGTGAACTTGTTAGTGGTTATAATGTTGAGTATTCTAGTGTTTCTTTTGTTYTKYTKTTTYTKAGTGAGTATGGTGTGTTGATTTTCTTTTGTGTTTTGTTCTCTTTTTTGTTTTTTAATGGTTCTGTTTTGTTTTCTTTTTTTGTTTTTTCTTTGTTGATTTTTATTCGTAGTTCTTATCCTCGTTATCGTTATGATATAATAATAGGTTTTTTTTGGTTTATTATATTACCTATTTCTATGGTTCTTTTTTTGTTTTTTTGTTTGTTATTTTTTTAGGGATTTAGTTTAAATTAAAATTTTTGTTTTGCATACAAAAGGATTTGATCTCTGARTTTTTTTTTTTGGTTTATAGATTTGATTATGGTCATTGTAATGATAAAATGGTGTTATATAATTTTTAATCACGTGAGTGGACAATGTATTTCTATCCCGGCAATTTATTGCTTGTATAAACTCAGTACCAGAATAATCGGATAGACTGAGTAAGCTTATACCCTAAATGTGTTTTAATCATGGTTTATTTTTTGATTTTTTTACAACTGTTTAGTGCAATGTGCAGTTTTTTTTTGATTTTTTGTCTTGGTTGATAAGATTAGATAAATGACCTGGATTAGTACCCAGTTAATCTAAATTTAAAAGTTGCAGGAGTAAAGTAATATTTAAACTGTAATAATATTGGCGGATTTTTTAGTTATCTTTGGAGGTTGAGCTGTAATTGAGAACCCTCATTATCAGCTTTGATTTTTGTCGCATGTATGATCGTTTATGTCCTTCTTAAAGAGGTGCATTAAAAATTATTTGGTGTTTAATCAATGATATTTATTAAAACAGATAAATACCTGGTATATATTAAAGTTTTCGTTTGACCTACAATATCTTATGTTTCGGATAAGGAGGAGAGATATTTCCTTGAAGTTGTAAAAGACAGTAAATACTTTTTAATGTAGTATTGAAGTACTTAGAGAAATCGTACAAATCATCCATCAATTGCCCACAGGGGAGTAAGTTGTAGTAAAGTAGGTGTAGGGGAATCTGTACCTAGTTTAAGTTGGTTATATTTTAATAATTTGGTTTTTTTCCAAGTGTTTTTTCCTTCTTTAATAAGTTAGTATATTTTAGTACATTGGGTTCATATCCTARAGGAGAWTTTTCACTTATTTTTTWTTGTTTTTTYTATTTWATTTTTTCTTTTTTAAGGGGGTAYTTTTAAGGTTTTTGKGAGYTATTAGTATAWTWAGTATTTTTAATTGCAAATTGAAAGGTTTTTAGCTTTTTATATTCTTTTAAGTTTTTAAATGTTCCTGTTAGTTTTTCTTTATCTGTTTTTTGAAATTTTGGTAGTATTTTGGGTATAGTTCTTTTTTTTCAGATTTTTAGTGGTCTTTTTTTAACTTTTTATTATATTGCTGATGGTTTAAATTCTTTTTCTAGTGTTGAGTATATTATAAGTGATGTTAATTTTGGTTGGATTTTTCGTATTTTGCATTTTAATGGTGCTAGTTTGTTTTTTTTTTTTTTATATCTTCATTTTTTTAAGGGTTTGTTTTTTTGTAGTTATCGTTTGTCGGGTACTTGGATTGTTGGTCTTACTATTTTTTTTTTTGTTATGATAGAGGCTTTTATGGGTTATGTTTTGGTTTGGGCTCAGATAAGTTTTTGGGCTTCTGTTGTTATTACTAGTCTTTTGAGTGTTATTCCTTATTTTGGTTTTACTATTGTTTATTGGATTTGGAGTGGTTTTTCTGTTGTTAATTCAACTCTTAAGTTTTTTTTTGTTATTCATTTTTTATTGCCTTGATTAGTATTTTTATTGGTTTTTGTTCATTTGTTTTTTTTGCATTCTACTGGTAGTACTTCTGTCTTGTATTGTCATGGTGATTATGATAAGATTAGTTTTTATCCTTATTATTTTTATAAAGATTCTTATAATTTGGTTGTTTTTTTGCTTTTTTTTATTTTTTCTCTTTTTTTTCCTTTTTTWYTGGGTGATCCTGAGATGTTTGTTGAATCAGATCCTATAGTTAGACCTGTTCATATTGTACCTGAGTGGTATTTTTTATTTGCTTATGCTATTCTTCGTGCTATCCCTAATAAAGTTTTAGGTGTTTTTTTTCTTGTTTTTAGTATTTTTATTTTTTATTTCTATGTTTTTTTTAATAATTATTATAGTGTTTTAGATAATTTGAATTGTTTTTTGGTTTCTATTTTTATTTTGGTTTCTATTTTTTTGAGTTGATTAGGTCAATGTCATGTTGAATATCCTTTTGTTGATTTGAGTGTTATTTTTTCTTTTTTGTATTTTTTTTTTGCTTTTTTAATTGTTTTTTCTCGATATTTAACTAAATTTATTTATTCTTAGTAAACTTAGTATAATATATTATATTGGATTTAGGTTTCAATGATTTTTGTTTACTTTTAATTATTTTCAAGGTTATATGATGGGGTTTTCTAATAATTATCTTTGTAGGTATATAGATTGATTTCATAATTTTAATTGTAGTCTTTTGTTCGGTGTTTTGTTTTTTGTTTTTATAGTTATTGTTAATTTGTTTGTTAATTCTTATTATTTTAAGAGTCATAGTATTGAATATCAATTTGGTGAGTTTTTATGTAGTTTACTACCTTTATTTATTTTGGTTTTTCAAATGTTTCCTTCTTTATCTTTGTTGTATTTTAGTGGTTTATCTTATATAGATAGTAGGTTAACTGTTAAGGTTGTTGGTCATCAATGGTATTGAAGTTATGATTATAGTGATATTGGTATTGAGTTTGATTCTTATATAAAATCCATTGATTCTCTTTTGATTGGTGAACCTCGTTTATTGGAAGTTGATAATCGTTGTGTGGTTCCTTGTGATACTAATATTCGTTTTTGTATTACTTCTGCAGATGTTATTCATTCTTGGTCTTTGCCTTCTTTTTGTATTAAGCTTGATGCGATAAGAGGTATTTTAAGTACTGTTACTTGTAGTTTTCCCATAGTAGGTGTATTTTATGGTCAGTGTTCTGAAATTTGTGGTGCTAATCATAGTTTTATACCTATTTGTTTAGAGGTTAGTTTATTGGAAAATTTTAAGGATTGATGTTATTTAATGTCTAGTTAATTTTGAGGTATTAGTATATTTTAGTATTATTCTTTTTCGAGGAGTCGGATTTATACCTTTATTGAATTAGCATAATTTAATGTATTTGTTTTAAGCGCAAAAGATTTTATTCAATTTTACTCTTTTAGTTTATATAAAATATGACTTTGAAGCAGTTAAGAATTATAGAGTATATTTTTATGTTGAATATATGTTAGTATTGCATACTATATTAGGATATTTTCAAAGTTTTTGATTAATAGAAATAGAGTGTTTAAATTGTAGTTTGTTTTTTTGTTACAAAAATAATTTTACTGCTTTTAGTGTTGAAACATCGAACTCTATGATATCTGTTTTATATTAACATATTAGAAAATTATATATTATGTTTTTTTTTCGTAGTTTCAATAATTTGAAGTTTTTTTGTTTTAAGTTTTATAACTTTACTACTTTTTATTTTTTCTTTTATTTTTGATTATAAGGCTTTATAATCTTTATTATCTAATAATTAGTAAATTAATAAATTATGTTTTTGTTTTTAATATAAATGAATTACTAATTATCCGATCAAATGTTTATTAAAGACTTAGGATTTATATTAAATCTGTCTTCTGCCCTATGATTTTTTTAAATGGCAGTCTTAGCGTGAGGACATTAAAGTAGCAAAATAATTTGTGCTTTTATTGGGTTCGAGTATGAATGAAGTTTTGGTTGGTGATATTTTTTTTTTTTTTTGAATTTAATATATATCTAAGAAAAGATATCTATAGTAATACAAAGATAAGTCTTCGGAAATTTTATTTCTATTAAATATTTTTTAATTTAGTAATTTATCTAGGGAAGATTATTATATAATTTTTTTTTACTATTTTTAATAAAAAAAATTACTCCGGAGTTAACAGAAAAACATGCCTTATATAGTTCTTATATTTTGGTAAGTTTTACATCGATGTTGTATCTTTATTAGCTGAAGAGGAGAAATTTCAGTTTTTTAGACTGTTCTTCTTTTAATAAATAAAACGTGATATTAGTTTAATTCATCGTGAGATAGAATTGTTTATCTTGTTTATTATTTTTTTTTATCGGGATTAGTACGAAAGGAATTTCATTATAATTTTAAATTTTTTAATTTTTTTTTTAATTTTTTTTGTTTATTTTTTTCTTGTCTTAGTTTTCTTGTTTTTGATCCTTTGAAGAGTGCTTTTTTTTTGGTTCTTTCTTTAATTTTTTTGGTTTTTTTTATTTCTTTTGGTTTTTATGTTTGGTTTTCTTATTTTATTTGTTTGATTTTTTTAAGTGGTATTTTTGTTATTATTGTTTATTTTTCTAGTTTTTCCAAGTATGTTTATGTTAATATTAATTTTTTTCTTGTTTTTTTTGTTTTTTTATTCTTTTTTTTTTATTCTTTTTTTTTTTTTTTAGATTCTAGTTACTATAATTCTTTGAATTTTTTTTATTATGATTTGTTTTTTTCTTTTGTTTTTTGGGTTGTTTTTTGTTTATTTTTTTTTATGAATTTTATTAGTTATTTTCTTTGTTTTTCTGGTGCTCTTCGATTATATTAATCTTGGTTTATTAGTATAATGAGTATTTTTGATTTCCAATCAAAGGGTAATTAAACTATGCTATTTTAGTTTATTTAAAATTTCTAACTTGTAATTAGAGGAATCTTTAGCAACTTTTTAGTTTTTGTATTTTATAGTACTAATCATAAGGATATTGGTAGTGTTTATTTAATTTTTGGTTTGTGGGCTGGTATAGTTGGTTCCGCTCTTTCTATGATTATTCGTATTGAATTGAGTAAACCTGGTATATTTATTGGGGATGGTCAGCTTTATAATTCTATTTTAACTGCTCATGCTATTTTAATAATTTTTTTTATGGTTATACCTAGTATGATTGGTGGTTTTGGTAATTGGATAGTTCCTCTTATATTAGGTGCCCCTGATATAAGTTTTCCTCGTTTAAATAATATTAGTTTTTGATTATTACCTGCATCTATTTTTTTGGTTTTTTTGGCTTGTTTTGTTGATAATGGTTTAGGTACTAGTTGAACTATTTACCCTCCTTTATCTACTTCTGGTCATCCCGGTTCTAGTGTAGATTTGGCTATTTTTAGTTTGCACCTTTCTGGTATTAGTTCAATTTTAGGTGGTATTAATTTTATGTGTACTATTAAGAATTTGCGCTCTAGTTCTGTCTCTCTTAATAATATAAGTTTGTTTATTTGAACTATTTTTGTTACTGTTTTTTTATTGGTTTTATCTTTACCTGTTTTAGCTGGTGCTATTACTATATTATTGATTGATCGTAATTTTAATGGTTCTTTTTTTGATCCTAGTTTCGGTGGTAATCCTTTAATTTATCAACATTTGTTTTGGTTTTTCGGTCATCCAGAAGTTTATATTTTAATTTTACCTGCTTTTGGTATTATTAGTCAGTGTACTTTATATTTGACTGGTAAAAAAGAAGTTTTTGGTTATTTAGGAATGGTTTACGCTATCTTAAGTATTGGATTGATTGGTTGTGTAGTTTGGGCTCATCATATGTATACTGTTGGAATGGATTTTGATTCTCGTGCTTATTTTACTGCTGCAACTATAGTAATTGCTGTACCCACTGGTGTTAAGGTTTTTAGTTGGTTGGCTACTTTTTTTGGTACTGTTATAGTTTATCAACCTTTGTTGTTTTGAGTTATAGGTTTTATTTTTTTATTTACTATTGGTGGTTTGACTGGTGTTATATTATCTAATTCTAGAATTGATATTATTTTACATGATACTTATTATGTAGTATCTCATTTTCATTATGTTTTGAGTTTAGGTGCTGTTTTTGGTTTGTTTGCAGGTGTTACTTTGTGATGGTCTTTTATTACTGGTTTTGTTTTGAATAAGATTTATATATATTCTGTTTTTTTTTTGTTTTTTATTGGTGTTAATATAACTTTTTTTCCTTTGCATTTTGCTGGTTTACATGGTTTTCCACGAAAATATATAGATTATCCAGATGTTTATTCTTTTTGAAATGTTTTATCTTCTTTTGGTTCTCTTATTAGAATTTTTTCTCTTTTTTTTTTTGTTTTTGTTTTGTTAGAGTCTTTTATTAGTTATCGTGTTTTGGTTGTTGATTATTTTAATGGAGTTAGTCCTGAAAATACTAATCTTGGTTATAATTTTTATCATAGTTTCCAAGATGGAGTTTATTTGAGTGTACCTCATAAATAGTTGTTTTTATTTTTTATTGGTATTTTTTTTCTTTTTTATAAGTTTCGACGTTTTATTTTTGTAATTATTTCTTTTGAGTTTTTGATAATAGGTGTTTTTTATCTATTTTCTTTTTTTTTTGGTTTTTTTTCTTTTTTTTATTTTTTATGTTTTAGTGTTTTTTGTAGACTTATGGGTGTTGTTTTAATGGTTTATTTTATTAAGTTTTACGGTTGTGATTATGTTTTTTTTTAAAATCACATAATATCAAACCCCAATTGAGTGGTTAGCTTAAGTTTAAAGCGTTGGATTTTTAATCCRRKGATTTATCYRCTTAAAACTGTATTTATTTTGATTTGAAATCAAAATTTGGATTTTTCCGCAGTTTTTGTCTTTATTTTTGATTTTTTTTTGTTGTYTTTTGTTTTTTTTTKTTGTTTTTGTTTTTTGTTTTTTTTTTGTTGTTTGTTCCTTTTTTTAAGTTTTCTTTTTTTTTTTTTGATTTTGGCTTTATTGTTTTTAAGTTTAATTTTTATTTAAATAGTATTGTTTTTTCTTTTGTTTTGATTTTAATTTCTGTTAGTGTTTTTTTTTATAGTTTGTATTATTTAAATATGGAAATTAATTTTTTTTATTATTTTTTTGTTTTGTTGGTTTTTATTTGTAGTATATTTTTTTTGGTTTTTTGTGATAGTGTTTTTTTTGTTTTGCTTGGTTGGGATTTATTAGGTATTTCTAGTTTTTTTCTAGTTCTTTTTTATAATAATTGGGATAGTTGTAGGGGTTCTATGAATACTGTTTTGACTAATCGTATAGGTGATTTTTTTATTTTTGTTTTTTTTTCTTTGTCTTTTTTTACTTTTTTTAATTTTTTTAGTTTTTCTTATTTTTGTTTTTATTCTTCTTTTTTTCTTATTTTGGCTGCTTTTACTAAGAGTGCTCAGTTTCCTTTTGGTGGTTGGTTACCTAAGGCTATAAGTGCTCCTACTCCTGTTAGTTCTTTGGTTCATAGTAGTACTCTTGTTACTGCTGGTATTATTCTTATAATTAAGTTTAATGTTTTAATTATAAGTTCTTTTTTGTTGAAGTTGGTTTTGATTTCTGGTGTTTTTACTATGTTTTTTTCTAGTTTTTGTGCTTTGTATGAGAATGATTTGAAAAAGGTTGTTGCTTTAAGTACTTTGTCGCAAATGGGTCTTTCTATAGTTTCTTTTGGTTTTGGTCTTGATTTTCTTTGTTATGTTCATTTATTGAGTCATGCTATTTTTAAAAGTTGTCTTTTTATACAGGTTGGTTATTTGATTCATTGTTCTTTTGGTCAGCAGGATGGTCGTGGTTATTCTTTTGGTAATTTACCTTATTTTGTTCAGCTTCAAATTTTGATTACTCTTTTTTGCTTGTGTGGTTTGTTTTTTTTGAGTGGTTCTGTTAGTAAGGATTATATTCTTACTTTTTTTTTTTCTAATTTTTTTATGTTTTTTTTTTCTWTTTTTTTTTTTGTTTCTGTTTTTTTTACTTTTTTATATAGTTATCGTATTTGAAGTAGTTTTTTTTTAACTTTTTTTAATTCTGTTTATTATAGTTGTAGTAGTTTTTTGTTTTTTTTTATTAGTTTTCCTTTGGTTATTTTTTCTTTATTTTTTATTTGGTGGTTGAGTTTGAATTTTTTTGGTATTCCTGTTGTTTTTGTTTATTTGGATTTTTATTTTTTTTTTTTTTTTGTTYTATTGTTTTTTWTTTTTTATTTTATTGTTTTTAAGTTTTTGTCTTTTTCTATTTATTGTTTTTTAATGGATTATTTTCCTATTCTTTTTACTCGTTTTTTTTTTGATTTGAAATTTGTTGATTTGTTTTTAAATAAGCTTAATTTTTCTTTTTTTTCTTTTTTTTCTTATTCTAGTTTTATTTCTATGTTTTCTTATTTTAATAAGTTTAATTTTTTAGTGGTTTTTATTTTTTTGATTTTTATTGTTTTTTAGTTATCTAATTTATTTTTTTAGTTTTTTAAAGTTTTTTTTTTTGTTGTTKTTTTTTTTTTTTTATGATTTTTTCTTTTTGTTTTTTTCTTTTTGTTTTTGTTTTTTTTGTTTTAGTGTTTTTTGTTGGTCTGGTAATTTTTTTTTAGTTGACTCTTATTTTTATGTTGCTGTTTGTTTTATGTCTGTTTTTATTTTTTCTTTGGTTTTGGTTTCTGAGCGTCATCGTGTTATTGTTTTTTTTTCTAAGGTTCTTTTGATTATTTCTTTTTTTTTTTTCTTTTCTTATAGTATTTTTTATTTGTATGTTTTTTTTGAACTTTCTATAGTTCCTATTATTATTTTAATTCTTGGTTATGGTTATCAAATTGAGAAGGTTAATTCTTTTTTTTATCTTGTTTTTTATGCTGTTTTTTGTAGTGTACCTTTTCTTTTTGTTTATTTTAGTTTGGATTTTTTTTTTGTTGTTCCTTATTTTGATTGTTTTATTTCTTGGGAGATGGTTTTTATTATTAGTTTGGCTTTTATAATGAAGTTTCCTGTTTTTTTTTTACATCTTTGATTACCTAAGGCTCATGTAGAGGCTCCCACTTCTGCTAGTATTCTTTTAGCTGGTTTGTTGTTAAAGTTTGGTACTGTTGGGTTTGTTCGTATTATAAAGAGTCTTAGTTATTGTCATATTAATTATTGGTTCTTTTTTTCTATTTTAGGTATGTTTGTTTCTTGTTTTGTTTGTGTTTTTCAGAGTGATTTTAAGTCTTTGGCTGCTTATTCTTCTGTTGTTCATATGAATTTTTTATTGTTTTTTCTTTTGTTTTTTGGTTTATATTCTAAAACTGGTAGTTTTTTAATGATAGTAGCTCACGGTTATACTTCTTCTGTTATGTTTTATTTTATTGGTGAGTTTTATCGTTCTTTAGGTAGTCGTATGATTTATTTTTTAAATAGTTTTATGTCTTCTAGTTTTATTTTTTCTTTTTTGATTTCTTTAGTTTTTTTATCTAATTGTGGGATACCTCCTTCTATTTCTTTTTTTTCTGAGTTTTTTTCTTTTTCTGGTTTTTTTTCTTTGTTTTATAATGTTTTTTTTTTGGTTTTTTTTTATTTTTTTGTTTCTTTTTATTATTGTGTTTATATTATTGTTATTTCTTTTTTAGGTAAGAAATTTTTTTTTTTTAAAAATTGGTTTTTTTTTTGATCTCTTCCTTTGGTTTTTTTTTGCTTTAATGTTTTTGGTTTTTTTTTGTTTTTTTAATAGATTTAAGTTAAGTTAAACTATTAGTCTTCAAAACTAAAAATTTTATCTATAAGGTATTTAGTAGGAGTTTTCTATATCCAATTGCGGTTTGGGAGTTTTTTTACCTTAACAAATTTTAGGCGAGTCTTCTAAACTTGTTTTGGGTTTTCCCGTTTGTTTTTTAGATTTTTTCATAATTTTCATGTTTTAAGTTTTTCTACTTACCCTTTTTTTATGTTTATTTCTTTAAGTTCTCTTTTTTCTTCTTTTGTTGTTTTTTTTAAGTTTGGTATTGTTTCTTTTTTATTTTTTTCTTTTTTTTCTTTTTTGGTTCTTATTTTTTGTTGGTTTAAGGATATTTGTATGGAGGGTTTGTGTGGTTTTCATAATTTTTATGTTATGGATGGTTTTAAATTTGGTTTTGTTTTATTTATTTTTAGTGAGTTTATGTTTTTTTTTAGTGTTTTTTGGTTTTATTTTGATTCTGCTTTAGTACCTGCTCATGAGATTGGTTGTGGTTGGGGGTTTTTTGGTTTGGATAAAATTAATCCTTTTGGGGTTCCTTTGTTAAATACTATTATTTTACTTAGAAGTGGTGTTACTGTTACTTGATCTCATTATTGTCTTTTGAATAATTTTTATTGTTTAGATGGTTTGGTTTTAACGATTGTTCTTTCTTTTATTTTTATTTTGGTTCAGTTTTTTGAATATAAGAGTTCTAGTTTTTCTATTTCTGATGGTGTCTATGGGAGTATTTTTTATTTTTCTACTGGTTTTCATGGTTTTCATGTTATCTTAGGTGCTGTTTTTCTTACTTATAATCTTTTTCGTTTTTTGCTATATCATTTTAATTATTCTCATCATCTTGGTTATGAGTTTTCTATTTTATATTGGCATTTTGTAGATGTTATTTGGTTATTTTTATTTATTTTTGTTTATTGATGGGGTTATTAGGTTTTATTTTTACTTTTTGGATTTTTTTAATTTTTTTGATTTTTTTATTTTTGTTTTTGTTTTACAGTTTATTTTTTGTCAGAAGGATAGTTTAATTAATGTTTTTTTTAATAAGTTTTTTTCTTTTTTAGTTGGTGTTTTTTCTTATAATTCTTCTTGTTTTATTAGTTATATTTTTTCCTCTTTTATTTTTGTTTTTTTGTTGACTTGTTGTTTTGGTGGTTATTTTAGTTATTCTTTTTGTCCTTTAGGTATTATTGAATTTACTTTTTTTTTTTCTTTTGTTTCTTGATTTTCTACTTTTTTGTTTTTGATCTCTAGTCAAAAATTTTCTGTTTATATAAAAAAGTCTGGTGATGGGTTTTTTAAGACTTTTTTTTTGTTGTTTGTTGAGATTATTAGTGAATTTAGTCGTCCTATTGCTTTGAGTGTTCGTTTGTTTGCCAATATTATGGTTGGTCATGTTATTAGTGCTTGTTTTTATGTTTTTTTTGAGTGTGTTTTTGGGTTTGCTTTTTTAATTGTTTTTGCTATTGCTTTTGAGTGTTTTGTTTTTATTTTGCAGAGTTATATTTTTTCTCGTTTAATTTATTTATATATTAACGAGTAGCTTTTTAGTTTATTTAAAATGTTTACTTGTGGTGTAAGAGAATTTTAGGCTTTGTAAGTTAGTTTAAGTAGAATTTTTGTTTTTGGTGCAAATGGTTATCTTACATTGAGGATTATTTTAATTTAGAATATTTAGCTGTTAACTAAAAGGTTTATCTTCATAAGAGTTTAGTTTATATTTAAAATATTAAATTGTAAATTTAAAGTTTTTTACTCTTGCAGTAATTAGTTTAATTAAAATATAGCATTTGGATTGTTAAGTTTTTTTACTGATTTTTTTTTTATTTTTTTGTAATTTTTGTTTTTTTTTTGAATTGTTTTATTTGTAATATTGTTTTTTGATGGAGTATTTTTTTTTTAATGACTTTGGTGTTTGTTTTTTTGAATTTTAATAATTCTTATTCTTCTATTAATTATTTTATTTTTCAAGAGTTTCTTGGTTTACTTTTTGTTTTTTTTTCTTTTGGTATTTTTCAGTTTTTTATTATTTTGTTGAAGGTAGGTGTTTCTCCTTTTCATTTTTGGTGTTTGAATATTTTTAACGGTCTTAATGGTTTTAGTACTTTTTGATTTCTTACTTTTCAAAAGTTGCCTTATTTTCCTGTTTTTTCTTTTATTTTTGATTATAGTTTTTTTTTTTTTCTTGTTTTCGGAATTGTTTTTTGTTATTTTAATCTTTTTTTTTGTAAGTCTTTTAAGAGTATAGTTTTTATTTCTTCTGTTGAATCTTTTAATTGGTTGTTGATTTCTTTGTTTTCTTCTCTTTTTTCTGGTTTTTTTTTGTTTTTGTATTATGTTTTTGTTATGTTTTTTTTGTTGGATTATAGTTCTTCTAAGGGTTATGATTTTTATAATTGGGAATTGGTTTTTTTGTTTATGAATTTTCCTATGACTATTACTTTTTTTATTAAAGTTTTTTCTATTATTTTTTTTTTAGGTATTAGTTCTTTTTATTTGTTATTTGTTTTATTTTTGATGGTTTTTTCTGTTTTTGGTTTTGGGTTTTGGTTCTTTAATGTTGGTTTAAAATTTAGGTATTATGGTTTTTATAATTTTAGGTTTTTTTATTTTGTTTTTTTTCCTTTAATATTTTTTTGTYTTATTTTAAAGAGTTTTAGTTTATTTAGAATTTATCACTTACAATGATAGGGTTTAAACTCTTACCAATTTAGTAAAATTTTATTATATTGCTTTGATATGGCAAAGTTCTTTTTGATTTGGTATTTTTTGTTTTATTTTTAGTTGTTCTTTTTTCKTTTTTTTTTKKTTTTTTTTTTTATTTGTTTGTTTATTTTGTTTCTTTTTTTGATTTTTATTTTTGTAAGTCTTCTTCTTTTGAGAGAGGGTTTATGAGTGTTGGCTTAATTCAGAATTCTTTTAGTATTCATTTTTTTGTTATTATGATTATGTTTGTTGTTTTTGATTTGGAGATTGTTATTTTTATTGGTATTCTTATTTCGGATTTAAATTCTTTTATTTCTTTTTATTTTTTATTTTTTTTTTTGTTTCTTTTTTTTTATATGGAGTGATATTATGGTAAGCTTGTTTGAAATTTTTAATAGTAAAAAACTTTATTATAAATTAGTATATTTCATTGTCGTTGAAAAGGTTTGAAGTTTTATCTTATTATTATATTTTTTTTTTTTCTTGTTTTTAGTATCAAAATCCAGTTGGGGTTTTGATATATTATATATTATATATTATAAAAATAATATAAATATAATATATTTATTAATTATATTTATATATAAATAATTATATTTATATATATAAATAATTATATTTATATTATTTTTATTATGTATGTATGTATATTTATGTTGATATTAATTAGTTAATATCATATCCTTTWTTTAGGATAATTRTTTGAKGGARATTTTATTAATTAGGTARACTTGTTTMATTTAAGCTGRTAAACTTTGRACTTTTTTRRGTYYCAAAAGTTTCAGGAAAACAAGTYTACCTAATTAATGGTTTTATTTTAATTKAAATTATATGTCTATAAGYTCGATTAAAATAAAATTTTGTAGTATGATNNNNNNNNNNNNNNNNNNGTTGCATAATTTTTTTATTN
>Cambodia_Dog_L16 - m
GTCGTTTATTTTTCGATTTTTTTATTTATAATTTTGTTGGTTTTTTTTGTTGTTTTTTTTGTTATACAGAGTATTGCTTTTATTACTTTATATGAGCGTCATTTGTTGGGTCTTAGTCAATCTCGACTTGGTCCTACGAAGGTAGGTTTTTTTGGTGTTTTGCAGGCTATTGTAGATGGAGTTAAGCTTCTAAGTAAAGAACAATTTTTACCTTATAATTCTTCTTATTTTTTTTTTTTATTTATTCCTTCTGTTTCTTTTTGTTTGATATATTTGGAGTGGTTTGTTCTTCCTTTTTTTTTTGATTTTTTTACTTTTAATTATTCTGTTTTGTTTTTTCTTTGTTTGGTTGGTTTTTCTGTTTATACTACTTTAATTTCTGGAATTGTTTCCAAATCTAAGTATTCTATAATTGGTTCTATTCGTGCTAGTAGTCAGAGTATTTCTTATGAGATTTCTTTTACTTTTTTTGTTTTTTGTGTTGTTCTTCATGTTGGTGTTTTTAGTTTTTTTAGTTTTTTTAGTTTTAGTATAGTTGTTCTTTTTTTTCCTTTTCTTATTATGATTATTGGTGAGCTTAATCGTGCTCCTTTTGATTTTTCTGAGGGTGAGAGTGAACTTGTTAGTGGTTATAATATTGAATATTCTAGTGTTGCTTTTGTTCTTTTGTTTTTGAGTGAGTATGGTGTGTTGATTTTTTTTTGTGTTCTTTTTTCTTTTTTGTTTTTTGGTGGTTCTGTTTTTATGTCTTTTGTTATTTTTTCTTTTTTGATTTTTATTCGTAGTTCTTTTCCTCGTTATCGTTATGATATGATGATAGGTTTTTTTTGATTTATTATGTTACCTATTTCTATGATTTTGTTTTTATTTTTTTGTTTGTTATTTTTTTAGGGATTTAGTTTATATTAAAATGTTTGTTTTGCGTACAAAAGAATTTTTTCTCTGAATTTTTTTTCTTAGTTTATAGATTTGATTATGGTCATTGTAATGATAAAATGGTGTTATATAATTTTTAATCACTTGAGTGGACAATGTTTTTCTATCCCGGCAATGTATTGCTTGTATAAACTCAGTACCAGAATAATCGGATAGACTGAGTAAGCTTATACCCTAAATGTGTTTTGGCCATGGTTTTTTTTTTGATTTTTTTACAACTGTTTAGTGCAATGTGCAGTTTTTTTTTGTTGTTTTATCTTGGTCAATAAGATTAGACAAATGACCTGGATTAGTACCCAGTTAATCTAAATTTAAAAGTTGCAGGAGTAAAGTAATATTTAAACTGTAATAATATTGGCGGATTTTTTAATTATCTTTGGAGGTTGAGCTGTAATTGAGAACCCTCATTATCAGCTTTGATTTTTGTCGCATGTATGATCGTTTATGTCCTTCTTAAAGAGGTGCATTAAAGATTATTTGGTTTTTAATCAATGATATCTATTAAAACAGATAAATACCTGGTATATATCAAAGTTTTCGTTTGACCTACAATATCTTATGTTTCGGATAAGGAGGGGAGATTCTTCTTTGAAGTTGTAAAAGACAGTAAATGCTTTTTAATGTAGCATTGAAGTATTTAGAGAAATCGTACAAATCATCCATCAATTGCCCACAGGGGAGTAAGTTGTAGTAAAGTAGGTGTAGGGGAATCTGTACCTAGTTTAAGTTGGTTATATTTTAATAATTTGGTTTTTTTCCAAGTGTTTTTTCCTTCTTTAATAAGTTAGTATATTTTAGTACATTGGGTTCATATCCTAAAGGAGAATTTTCACTTATTTTTTATTGTTTTTTTTATTTAATTTTTTCTTTTTTAAGGGGGTACTTTTAAGGTTCTTGGGAGTTATTAGTATAATAAGTATTTTTAATTGCAAATTAAAAGGTTAATAGCTTTTTTTATTCTTTTAAGTTTTTAAATGTTCCTGTTAGTTTTTCTTTATCTGTTTTTTGGAATTTTGGTAGTATTTTGGGTATGGTTCTTTTTTTTCAGATTTTTAGTGGTTTATTTTTATCTTTTTATTATGTTGCTGATGGTTTTAATTCTTTTTCTAGTGTTCAGTATATCATAAGTGATGTTAATTTTGGTTGGGTTTTTCGTATTTTACATTTTAACGGTGCTAGTTTATTTTTTTTTTTTTTGTATTTGCATTTTTTTAAGGGTCTTTTTTTTTGTAGTTATCGTTTGTCTGGTACTTGGATTATTGGTTTAACTATTTTTTTTTTTGTTATAATGGAGGCTTTTATAGGTTATGTTTTAGTTTGGGCTCAGATGAGTTTTTGAGCTTCTGTTGTTATTACTAGTCTTTTAAGTGTTATTCCTTATTTTGGTTTTTCTATTGTTTATTGGATTTGGAGTGGTTTTTCTGTTGTTAATTCTACTCTTAAGTTTTTTTTTGTTATTCATTTTTTAATGCCTTGATTGGTTTTTCTTTTAGTTTTTGTTCATTTGTTTTTTTTACATTCTACTGGTAGAACTTCTGTTTTATATTGTCATGGTGATTATGATAAAATTAGTTTTTTCCCTTATTATTTTTATAAAGATTCTTATAATTTGGTTGTTTTTTTTCTTTTTTTTATTTTTTCTTTTTTTTTTCCTTTTTTACTTGGTGATCCTGAAATGTTTGTTGAGTCTGATCCAATGGTTAGACCTGTACATATTGTTCCTGAGTGATATTTCTTATTTGCTTATGCTATTTTGCGTGCTATCCCTAATAAAGTTTTAGGTGTTTTTTTTCTTGTTTTTAGTATTTTTATTTTTTATTTTTATGTTTTTTTTAATAATTATTATAGTGTTCTTGATAATTTGAATTTTTTTTTAGTTGTTTTTTTTATTTTGGTTTCTGTTTTTTTAAGTTGATTAGGTCAGTGTCATGTTGAATATCCTTTTATTGGTTTGAGAGTTGTTTTTTCTTTTTTTTATTTTTTTTTTGCTTTTTTAATTGTTTTCTCTCGATTTTTGACTAAATTTATTTTTTCTTAGTAAACTTAGTATAATTTATTATATTGGATTTAGGATCCTGGGATTTTTGTTTACTTTTAATTATTTCCAAGGTTACATGATAGGTTTTTCTAATAATTATCTTTGTAGATACATGGATTGGTTTCATAATTTTAATTGTAGTTTATTATTTGGTGTTTTATTTTTTGTTTTTATAGTTATTGTTAATCTTTTTGTTAATTCTTATTATTTTAAGAGTCATAATATTGAATATCAATTTGGTGAGTTTTTATGTAGTTTGTTGCCTTTATTTATTTTGGTTTTTCAAATGTTTCCTTCTTTATCTTTGTTGTATTTTAGTGGTTTGTCTTATTTAGATAGTAGTTTAACTGTTAAAGTTGTTGGTCATCAATGGTATTGAAGTTATGATTATAGGGATATCGGTATTGAATTTGATTCTTATATGAAGTCTATTGATTCTTTATTGATTGGTGAGCCTCGTTTATTAGAAGTTGATAATCGTTGTGTCGTTCCTTGTGATACTAATATTCGATTTTGTATTACATCGGCTGATGTTATTCACTCTTGATCTCTTCCTTCTTTTTGTATTAAACTTGATGCTATGAGTGGTATTTTAAGTACTGTTACTTGTAGTTTTCCTATGGTTGGTGTTTTTTATGGTCAGTGTTCTGAGATTTGTGGTGCTAATCATAGTTTTATACCTATTTGTTTGGAGGTTTCTTTGTTGGAGAATTTTAAAGATTGATGTTATTTAATGTCTAGTTAATTTTGAGGTATTAGTATATTTTAGTATTATTCTTTTTCGAGGAGTCGGATTTATACCTTTATTGAATTAGCATAATTTAATGTATTTGTTTTAAGCGCAAAAGATTTTATTCAATTTTACTCTTTTAGTTTATAAAAAATATGACTTTGAAGCAGTTAAGAATCATAGAGTATATTTTTTTTTTATATATATATTAGTATTGCATACTATGTTAGGATATTTTCAAAGATTTTGATAAATAGAAGCAAAGTGTTTAAGGTGTAGTTTTTTTTTTTGTTACAAAAATAATTTTACTACTCTTAGTGTTGATACATCGAACTTTGTGATATCTGTTTTTAATTTTTATATTAGAAAATTATATATTGTTTTTTTTTTTTGTAGTTTTAATAATTTGAAGTTTTTTTGTTTTAAGTTTTATAACTTTACTACTTTTYTTTTYTTTTTTTTTTTTTAATTATAATTCTTTATAGTTTTTATTATCTAACAATTAGTAAATTAATAAATTATGTTTTTTTTTTTAATATAAATGAATTACTAATTATCTGGTCAAATGTTTATTAAAGACTTAGGATTTATATTAAATCTGTCTTCTGCCCTATGGTTTTTTTAAATGGCAGTCTTAGCGTGAGGACATTAAAGTAGCAAAATAATTTGTGCTTTTATTGGGTTCGAGTATGAATGAAGTTTTGGCTGGTGATATTTTTTTTTTTTTTTGAATTTAATATACATCTAAAAAGAGATGTTTATAATAAAACAAAGATAAGTCTTCGGAAATTTTATTTCTATTAAAAGTTTTTTTTTTTAGTAATTTATCTAGGGAAGATTATTATATAATTTTTTTTTACTATTTTTAATTTAAAAAATTACTCCGGAGTTAACAGAAAAACATGCCTTATGTAGTTCTTATATTTTGGTAAGTTTTACATCGATGTTGTATCTTTATTAGCTGAAGAGGAGAAATTTCAGTTTTTTAGACTGTTCTTCTTTTAATAAATAAAACGTGATATTAGTTTAATTCATCGTGAGATAGAATTGTTTATCTTGTTTATTATTTTTTTTTATCGGGATTAGTACGAAAGGAATTTCACTATAATTTTAAATTTTTTAATCTTTTTTTTAATTTTTTTTGTTTATTTTTTTCTTGTCTTAGTTTTCTTGTTTTTGATCCTTTAAAGAGTGCTTTTTTTTTAGTTCTTTCTTTAATTTTTTTGGTTTTTTTTATTTCTTTTGGTTTTTATGTTTGGTTTTCTTATTTTATTTGTTTGATTTTTTTGAGTGGTATTTTTGTTATTATTGTTTATTTTTCTAGTTTTTCTAAATATATTTATGTCAATATTAATTTTTTTCTTGTCCTTTTTGTTTTCTTGTTTTTTTTTTTTTATTCTTTTTTTTTCTTTTTAGATCCTAGTTATCATAATTCTTTAAATTTTCTTTATTATGATTTGTTTTTTTCTTTTATTTTTTGGGTTGTTTTTTGTTTGTTTTTTTTTATAAATTTTGTTAGCTTTTTTCTTTGTTTTTCTGGTGCTCTTCGACTGTATTAATTTTGGTTTATTAGTATAATAAGTATATTTGATTTCCAATCAAATGGTCATTAAACTATGCTATTTTAGTTTATGTAAAATGTCTAATTTGTAATTAGAAGAATTTTTAGCAACTTTCTAGTTTTTGTTTTTTATAGTACTAATCACAAAGATATTGGTAGTATTTATTTAATTTTTGGTTTATGAGCTGGTATAGTTGGTTCTGCTCTTTCTATAATTATTCGTATCGAGTTAAGTAAGCCTGGTATGTTTATTGGAGATGGTCAATTATATAATTCTATTTTAACTGCTCATGCTATTTTGATAATTTTTTTTATGGTTATACCTAGGATGATTGGTGGTTTTGGTAATTGGATGGTTCCTTTAATATTAGGTGCACCTGATATGAGTTTTCCTCGATTAAATAATATTAGTTTTTGATTATTACCTGCTTCTATTTTTTTGGTTTTTTTGGCTTGTTTTGTTGATAATGGTTTAGGTACTAGTTGAACTATTTATCCCCCTTTATCTACTTCAGGACATCCTGGTTCTAGTGTTGATTTGGCTATTTTTAGTTTACATCTTTCTGGTATTAGTTCTATTTTGGGTGGTATTAATTTTATGTGTACTATTAAAAATTTACGTTCTAGTTCTGTTTCTCTCAATAATATGAGTTTATTTATTTGAACTATTTTTGTTACTGTTTTTTTATTGGTTTTGTCTTTACCTGTTTTAGCTGGTGCTATTACTATGTTGTTAATTGATCGTAATTTTAATGGTTCTTTTTTTGATCCTAGTTTTGGTGGTAATCCTTTGATTTATCAGCATTTGTTTTGGTTTTTTGGTCATCCAGAAGTTTATATTTTAATTTTACCTGCTTTCGGTATTATTAGTCAATGTACTTTGTATTTGACTGGTAAAAAAGAAGTTTTTGGTTATTTGGGTATGGTTTATGCTATTTTGAGTATTGGTTTAATTGGTTGTGTAGTTTGAGCTCATCACATGTATACTGTTGGTATAGATTTTGATTCTCGTGCTTATTTTACTGCTGCTACTATAGTGATTGCTGTTCCTACTGGTGTAAAAGTTTTTAGATGGTTAGCTACTTTTTTTGGTACTGTTATAGTTTATCAACCTTTATTATTTTGAGTTATAGGTTTTATTTTTTTATTTACTATTGGTGGTTTAACTGGTGTTATATTATCTAATTCTAGAATTGACATTATTTTACATGATACTTATTATGTAGTGTCTCATTTTCATTACGTTTTAAGTCTTGGTGCTGTTTTTGGTTTGTTTGCAGGTGTTACTTTGTGATGATCTTTTATTACTGGTTTTGTTTTGAATAAAATTTATATGTATTCTGTTTTTTTTTTATTTTTTATTGGAGTTAATATGACTTTTTTTCCTTTACATTTTGCTGGTTTACATGGTTTCCCACGAAAATATGTAGACTATCCAGATGTTTATTCTTTCTGAAATGTTTTATCTTCTTTTGGTTCTCTTATTAGTATTTTTTCTCTTTTTTTTTTTGTTTTTGTTTTATTAGAATCTTTCATTAGTTATCGTGTTTTAGTTGTTGATTACTTTAATGGTGTTAGACCTGAAAATGCTAATTTAGGTTATAATTTTTATCATAGTTTCCAAGATGGGGTTTATTTGAGAGTGCCTCATAATTAATTGTTTTTATTTTTTATTGGTATTTTTTTCCTTTTTTATAAATTTCGACGTTTTATTTTTGTTATTATTTCTTTTGAATTTTTAATAATGGGAGTTTTTTATTTGTTTTCTTTTTTTTTTGGTTTTTTTTCTTTTTTTTACTTTTTATGTTTTAGTGTTTTTTGTAGTCTTATGGGTGTTGTTTTAATAGTTTATTTTATTAAGTTCTATGGTTGTGATTATGTTTTTTTTTAAAATCAYTTCATATCAAACCCCAATTGAGTGGTTAGCTTAAGTTTAAAGCACCGGATTTTTAATCCGGGGATTAATCTGCTTAAAACTGTTTTTATTTTGATTTGAAATCAAAATTTGGATTTTTCCGCAGTTTTTGTCTTTATTTTTGATTTTTTTTTGTTGTTTTTTGTTTTTGTTTTTTGTTTTTGTTTTTTGTTTTGTTTTTGTTTTTTGTTCCTTTTTTTAAGTTTTCTTTCTTTTTTTTTGATTTTGGTTTTATTGTTTTTAAATTTAATTTTTATTTAAATAGTATTATTTTTTCTTTTGTTTTGATTTTGATTTCTGTTAGTGTTTTTTTTTATAGTCTTTATTATCTTAATATGGAAATTAATTTTTTTTATTATTTTTTTGTTTTGCTTGTTTTTATTTGTAGTATATTTTTTTTGGTTTTTTGTGATAGTGTTTTTTTTGTTTTGCTTGGTTGAGATTTGTTAGGTATTTCTAGTTTTTTTTTAGTTCTTTTTTATAATAATTGAGATAGTTGTAGTGGTTCTATGAATACTGTTTTAACCAATCGTATGGGTGATTTTTTTATTTTTGTTTTTTTTTCTTTGTCTTTTTTTACTTTTTTTAATTTTTTTAGTTTTTCCTATTTTTGTTTTTATTCTTCTTTTTTTCTTATTTTGGCTGCTTTTACTAAGAGTGCTCAGTTTCCTTTTGGTGGTTGATTACCTAAGGCAATGAGTGCTCCTACTCCTGTTAGTTCTTTAGTACATAGTAGTACTCTTGTCACTGCTGGTATTGTTTTGATGATTAAATTTAATGTTATTATTATGAGTTCTTTTCTTTTAAAGTTGGTTCTTATTTCTGGTGTTTTTACTATGTTTTTTTCTAGTTTTTGTGCTTTGTATGAGAATGATTTAAAGAAGGTTGTTGCTCTTAGTACTTTGTCTCAAATGGGTCTTTCAATGGTTTCTTTTGGTTTTGGTTTAAGTTTTCTTTGTTATGTTCATTTATTAAGTCATGCTATTTTTAAGAGTTGTCTTTTCATACAGATTGGTTATTTGATTCATTGTTCTTTTGGTCAACAGGATGGTCGTGGTTATTCTTTTGGTAATTTGCCTTATTTTGTTCAGCTTCAGATTTTAATTACTCTTTTTTGTTTGTGTGGTTTGTTTTTTTTAAGTGGTTCTGTTAGTAAAGATTATATTCTTGTTTTTTTTTTTTCTAGTTATTTTATGTTGTTTTTTTCTTTTTTTTTTTTTATTTCTGTTTTTATTACTTTTTTATATAGTTATCGTATTTGAAGTAGTCTTTTTTTAACTTTTTTTAATTCTTTATATTATAGTTGTAGTAGTTTTTTATTTTTTTTTATTAGTATTCCTTTGGTTTTTTTTTCTTTGTTTTTTATTTGGTGATTGAATCTTAATTTTTTTAGAATTCCTGTTGTTTTTGTTTATATTGATTTTTATTTTTTTTTTTTTTTTATTTTATTGTTTTTTTTTTTTTATTTTATTGTTTTCAAGTTTTTGTCTTTTTCTGTTTATTGTTTTTTGATGGATTATTTTCCTATTTTATTTACTCGTTTTTTTCATGATTTTAAGTTTTTTGATTTGTTTTTGAATAAGTTAAATCTTACTTTTTTTTCCTTTTTTTCTTTTTCTAGTTTTATTTCTATATTTTCTTATTTTAATAAGTTTAATTTTTTAGTTGTTTTCATTTTTCTTATTTTTGTTGTTTTTTAGATATCTAATTTATTTTTTTAGTTTTTTAAAGTTTTTTTTTTTWTTGATTTTTTTTTTTTTTTATGATTTTTTTTTTTTGTTTTTTTCTTTTGCTTTTTGTTTTTTTTGTTTTAGTTTTTTTTGTTGGTCTGGTAATTTTTTTTTAATTGATTCTTATTTTTATGTTGCTGTTTGTTTTATGTCTGTTTTTATTTTTTCTTTGGTTTTGGTTTCTGAACGTCATCGTGTTATTGTTTTTTTTTCTAAGGTTCTTTTGGTTATTTCTTTTTTTTTTTTTTTTTCTTATAGTGTTTTTTATTTATATGTTTTTTTTGAACTTTCTATGGTTCCTATTATTATTTTAATTCTTGGTTATGGTTATCAGATTGAGAAGGTTAATTCTTTTTTTTATCTTGTGTTTTATGCTACTTTTTGTAGTGTTCCTTTTCTTTTTGTTTATTTTAGTTTGGATTTTTTTTTTGTTGTTCCTTATTTTGATTGTTTTATTTCTTGGGAGATGGTTTTTATTATTAGTTTGGCTTTTATAATGAAATTTCCTGTTTTTTTTTTACATCTTTGGTTGCCTAAAGCTCATGTTGAAGCTCCCACTTCTGCTAGTATTTTATTAGCTGGTTTGTTGTTGAAGTTTGGTACTGTTGGGTTTGTTCGTATTATAAAGAGTCTTAGTTATTGTCATATTAATTATTGATTTTTTTTTTCGGTTTTAGGTATGTTTATTTCTTGTTTTGTTTGTGTTTTTCAGAGTGATTTTAAGTCTTTAGCTGCTTATTCTTCTGTTGTTCATATGAATTTTTTGTTGTTTTTTCTTTTGTTTTTTGGTTTATATTCCAAAACTGGTAGTTTTTTAATAATGGTTTCTCACGGATACACTTCTTCTGTTATGTTTTATTTCATTGGTGAGTTTTATCGTTCTTTAGGTAGTCGAATGATTTATTTTTTGAACAGTTTTATGTCTTCTAGTTTTATTTTTTCTTTTTTAATTTCTTTGGTTTTTTTATCTAATTGTGGTATACCTCCTTCTATTTCTTTTTTTTCTGAGTTTTTTTCTTTTTCTGGTTTTTTTTCTTTGTTTTATAATGTTTTTTTTTTGGTTTTTTTTTATTTTTTTGTTTCTTTTTATTATTGTGTTTATATTATTGTTATTTCTTTTTTAGGTAAGAAGTTTTTTTTTTTTAAGAGTTGATTTTTTTTTTGGTCTCTTCCTTTAATTTTTTTTTGTTTTAATGTGTTTGGTTTTTTTTTATTTTTTTAATAGATTTAAGTTAAGTTAAACTATTAGTCTTCAAAACTAAAAATTTTATCTATAAGGTATTTAGTAGGAATTTTCTATATCCAATTGCGGTTTGGAAGTTTTTTTACCTTAACAAATTTTAGGCGAGTCTTCTAAACTTGTTTTGGGGTTTCCCGTTTGTTTTTTAAGTTTTTTCATAATTTCCATGTTTTGAGTTTTTCTTCTTATCCTTTTTTTATGTTTATTTCTTTAAGTTCTCTTTTTTCTTCTTTTGTTGTTTTTTTCAAGTTTGGTATTTTTTTTTTTCTTTTTTTTTCTTTTTTTTCTTTTTTATTTCTTATTTTTTGTTGGTTTAAGGATATTTGTATAGAGGGTCTTTGCGGTTATCATAATTTTTATGTTATAGATGGTTTTAAGTTTGGTTTTGTTTTGTTTATTTTTAGTGAATTTATATTTTTTTTTAGTGTTTTTTGGTTTTATTTTGATTCTGCTTTAGTTCCTGCTCACGAAATTGGTTGTGGTTGGGGATTTTTTGGTTTGGATAAGATTAATCCTTTTGGAGTTCCTCTTTTAAATACTGTTATTCTTCTTAGAAGTGGTGTTACTGTTACTTGGTCTCATTATTGTCTTTTGAATAATTTTTATTGTTTAGATGGTTTGATTTTAACTATTCTTCTTTCTTTTATTTTTATTTTGGTTCAGTTTTTTGAGTATAAGAGTTCTAGTTTTTCTATCTCTGATGGTGTTTATGGTAGTATTTTTTATTTTTCTACTGGTTTTCATGGTTTTCATGTTATTCTAGGTGCTGTTTTCCTCACTTATAATCTTTTTCGTTTTTTATTATATCATTTTAATTATTCTCATCATTTGGGTTATGAGTTTTCTATTTTGTATTGGCATTTTGTAGATGTTGTTTGGTTATTTTTATTTGTTTTTGTTTATTGGTGAGGTTATTAGGTTTTATTTTTACTTTTTGGATTTTTTTAATTTTTTTGATTTTTTTCTTTTTGTTTTTGTTTTGCAGTTTATTTTTTGTCAAAAAGATAGATTAATTAATGTTTTTTTTAATAAGTTTTTTTCTTTTTTAGTTGGTGTTTTTTCTTATAATTCTTCTTGTTTTATTAGATATATTTTTTCTTCTTTTATTTTTGTTTTTTTGTTGACTTGTTGTTTTGGAGGTTATTTTAGTTATTCTTTTTGTCCTTTGGGTATTATTGAGTTTACTTTTTTTTTTTCTTTTGTTTCTTGATTTTCTACTTTTTTGTTTTTGATTTCTAGTCAGAAATTTTCTGTTTATATGAAGAAGTCTGGTGATGGTTTTTTTAAGACTTTTTTTTTGTTATTTGTTGAGATTATTAGTGAGTTTAGTCGTCCTATTGCTTTAAGTGTTCGTTTGTTTGCTAATATTATAGTTGGTCATGTTATTAGTGCTTGTTTTTATGTTTTTTTTGAGTGTGTTTTTGGTTTTTCTTTTTTAATTGTTTTTGCTATTGTTTTTGAGTGTTTTGTTTTTATTTTGCAGAGTTATATTTTTTCTCGTTTAATTTACTTATATATTAACGAGTAGCTTTTTAGTTTATTTAAAATTTTTACTTGTGGTGTAAAAGAAATTTGAGCTTTGTAAGTTAGTTTAAGTAGAATTTTTGTTTTTGGTACAAATGGTTATCTTACATTGAGGATTATTTTAATTTAGAATATTTAGCTGTTAACTAAAAGGTTTATCTTCATAAGAGTTTAGTTTATATTTAAAATATTAAATTGTAAATTTAAAGTTTTTTGCTCTTGCAGTAATTAGTTTAATTAAAATATAACATTTGGATTGTTAAGTTTTTTTACTGATTTTTCTTTTATTTTTTTGTTATTATTGTTTTTTTTTTAAATTGTTTTATTTGTAATATTGTTTTTTGATGGAGTATTTTTTTTTTAATGACTCTTGTTTTTGTTTTTTTAAATTTTAATAATTCTTATTCTTCTATTAACTATTTTATTTTTCAGGAGTTTCTTGGTTTGCTTTTTGTTTTTTTTTCTTTTGGTATTCTTCAATTTTTTATTATTTTATTAAAAGTTGGTGTTTCTCCTTTTCATTTTTGGTGTTTAAATATTTTTAATGGTCTTAGAGGTTTTAATACTTTTTGATTTCTTACTTTTCAGAAGTTACCTTACTTTCCTGTTTTTTCTTTTATTTTTGATTATAGTTTTTTTTTTTTTCTTGTTTTTGGTATTATTTTTTGTTATTTTAATCTTTTTTTTTGTAAGTCTTTTAAGAGCATAATTTTTATTTCTTCTGTTGAGTCTTTTAATTGGTTGTTAATTTCTCTTTTCTCTTCTTTGTTTTCTGGTTTTTTTTTGTTTCTTTACTATGTTTTTGTTATGTTTTTTTTGTTGGATTATAGTTCTACTAAAGGTTATGATTTTTATAATTGGGAGTTGGTTTTTCTTTTTATAAATTTTCCTATGACTATTACTTTTTTTGTTAAAATTTTTTCTATTATTTTTTTTTTTAATATTAGTTCTTTTTATCTGTTGTTCGTTTTATTTTTAATGGTCTTTTCTGTTTTTGGTTTTGGTTTTTGGTTTTTTAATGTTGGTTTGAAATTTAGTTATTATGGTTTTTATAATTTTAGTTTTTTTTATTTTTTTTTTTTTCCTTTGATGTTTTTTTGTCTTTTTTAAAAGAGTTTTAGTTTATATAGAATTTATCACTTACAATGATGGGGTTTAAACTCTTACCAATTTAGTAAAATTTTATTATATTGCTTTGATATGGCAAAGTTCTTTTTGATTTGGTATTTTTTGTTTTGTTTTTAGTGGCTCTTTTTTCTTTTTTATTTGCTTTTTTTTTTTATTTATTTGTTTGTTTTGCTTCTTTTTTTGATTTTTATTTTTGTAAGTCTTCTTCTTTTGAGAGTGGTTTTATGAGTGTTGGTTTAATTCAGAATTCTTTTAGAATTCACTTTTTTGTTATTATAATCATGTTTGTTGTTTTTGATTTGGAGATTGTTATTTTTATTGGTATTCTTATTTCTGATTTAAATTCTTTTGTTTGTTTTTTTTTTTTGTTTTTTTTTTTGTTCTTGTTTTTTTATATGGAGTGGTATTATGGTAAGCTTGTTTGAAATTTTTAATATTAAAAAACTTTATTATAATTTAGTATATCTCGTTGTCGTTGAGAAGGTTTTAAGTTTTATCTTATTATTATATTTTTTTTTTTTCTTGTTTTTAGTATCAAAAACCGATTGGGGTTTTGATATATTWTATATTATATATTATAAAAATAATATAAATATAATATATTTATTAATTATATTTATATATAAATAATTATATTTATATATATAAATAATTATATTTATATTATTTTTATTATNTATGTATATATATTTATGTTGATATTAATTAGTTAATATCATATCCTTTTTTTAGGATAATTGTTTGATGGAGATTTTATTAATTAGGTAGACTTGTTTAATTTAAGCTGGTAAACTTTGAACTTTTTCGGGTTCTTAAAGTTTCAGGAAAACAAGTCTACCTAATTAATGGTTTTATTTTAATTGAAATTATATGTCTATGAGTTCGATTAAAATAAAATTTTGTAGTATGATNNNNNNNNNNNNNNNNNNNNNNNNNNNNNNNNNNNNNN
>Cambodia_Dog_L17 - m
GTCGTTTATTTTTCGATTTTTTTATTTATAATTTTGTTGGTTTTTTTTGTTGTTTTTTTTGTTATACAGAGTATTGCTTTTATTACTTTATATGAGCGTCATTTGTTGGGTCTTAGTCAATCTCGACTTGGTCCTACGAAGGTAGGTTTTTTTGGTGTTTTGCAGGCTATTGTAGATGGAGTTAAGCTTCTAAGTAAAGAACAATTTTTACCTTATAATTCTTCTTATTTTTTTTTTTTATTTATTCCTTCTGTTTCTTTTTGTTTGATATATTTGGAGTGGTTTGTTCTTCCTTTTTTTTTTGATTTTTTTACTTTTAATTATTCTGTTTTGTTTTTTCTTTGTTTGGTTGGTTTTTCTGTTTATACTACTTTAATTTCTGGAATTGTTTCCAAATCTAAGTATTCTATAATTGGTTCTATTCGTGCTAGTAGTCAGAGTATTTCTTATGAGATTTCTTTTACTTTTTTTGTTTTTTGTGTTGTTCTTCATGTTGGTGTTTTTAGTTTTTTTAGTTTTTTTAGTTTTAGTATAGTTGTTCTTTTTTTTCCTTTTCTTATTATGATTATTGGTGAGCTTAATCGTGCTCCTTTTGATTTTTCTGAGGGTGAGAGTGAACTTGTTAGTGGTTATAATATTGAATATTCTAGTGTTGCTTTTGTTCTTTTGTTTTTGAGTGAGTATGGTGTGTTGATTTTTTTTTGTGTTCTTTTTTCTTTTTTGTTTTTTGGTGGTTCTGTTTTTATGTCTTTTGTTATTTTTTCTTTTTTGATTTTTATTCGTAGTTCTTTTCCTCGTTATCGTTATGATATGATGATAGGTTTTTTTTGATTTATTATGTTACCTATTTCTATGATTTTGTTTTTATTTTTTTGTTTGTTATTTTTTTAGGGATTTAGTTTATATTAAAATGTTTGTTTTGCGTACAAAAGAATTTTTTCTCTGAATTTTTTTTCTTAGTTTATAGATTTGATTATGGTCATTGTAATGATAAAATGGTGTTATATAATTTTTAATCACTTGAGTGGACAATGTTTTTCTATCCCGGCAATGTATTGCTTGTATAAACTCAGTACCAGAATAATCGGATAGACTGAGTAAGCTTATACCCTAAATGTGTTTTGGCCATGGTTTTTTTTTTGATTTTTTTACAACTGTTTAGTGCAATGTGCAGTTTTTTTTTGTTGTTTTATCTTGGTCAATAAGATTAGACAAATGACCTGGATTAGTACCCAGTTAATCTAAATTTAAAAGTTGCAGGAGTAAAGTAATATTTAAACTGTAATAATATTGGCGGATTTTTTAATTATCTTTGGAGGTTGAGCTGTAATTGAGAACCCTCATTATCAGCTTTGATTTTTGTCGCATGTATGATCGTTTATGTCCTTCTTAAAGAGGTGCATTAAAGATTATTTGGTGTTTAATCAATGATATCTATTAAAACAGATAAATACCTGGTATATATCAAAGTTTTCGTTTGACCTACAATATCTTATGTTTCGGATAAGGAGGAGAGATTCTTCTTTGAAGTTGTAAAAGACAGTAAATGCTTTTTAATGTAGCATTGAAGTATTTAGAGAAATCGTACAAATCATCCATCAATTGCCCACAGGGGAGTAAGTTGTAGTAAAGTAGGTGTAGGGGAATCTGTACCTAGTTTAAGTTGGTTATATTTTAATAATTTGGTTTTTTTCCAAGTGTTTTTTCCTTCTTTAATAAGTTAGTATATTTTAGTACATTGGGTTCATATCCTAAAGGAGAATTTTCACTTATTTTTTATTGTTTTTTTTATTTAATTTTTTCTTTTTTAAGGGGGTACTTTTAAGGTTTTTGGGAGTTATTAGTATAATAAGTATTTTTAATTGCAAATTAAAAGGTTAATAGCTTTTTTTATTCTTTTAAGTTTTTAAATGTTCCTGTTAGTTTTTCTTTATCTGTTTTTTGGAATTTTGGTAGTATTTTGGGTATGGTTCTTTTTTTTCAGATTTTTAGTGGTTTATTTTTATCTTTTTATTATGTTGCTGATGGTTTTAATTCTTTTTCTAGTGTTCAGTATATCATAAGTGATGTTAATTTTGGTTGGGTTTTTCGTATTTTACATTTTAACGGTGCTAGTTTATTTTTTTTTTTTTTGTATTTGCATTTTTTTAAGGGTCTTTTTTTTTGTAGTTATCGTTTGTCTGGTACTTGGGTTATTGGTTTAACTATTTTTTTTTTTGTTATAATGGAGGCTTTTATAGGTTATGTTTTAGTTTGGGCTCAGATGAGTTTTTGAGCTTCTGTTGTTATTACTAGTCTTTTAAGTGTTATTCCTTGCTTTGGTTTTTCTATTGTTTATTGGATTTGGAGTGGTTTTTCTGTTGTTAATTCTACTCTTAAGTTTTTTTTTGTTATTCATTTTTTAATGCCTTGATTGGTTTTTCTTTTAGTTTTTGTTCATTTGTTTTTTTTACATTCTACTGGTAGGACTTCTGTTTTATATTGTCATGGTGATTATGATAAAATTAGTTTTTTCCCTTATTATTTTTATAAAGATTCTTATAATTTGGTTGTTTTTTTTCTTTTTTTTATTTTTTCTTTTTTTTTTCCTTTTTTACTTGGTGATCCTGAAATGTTTGTTGAGTCTGATCCAATGGTTAGACCTGTACATATTGTTCCTGAGTGATATTTCTTATTTGCTTATGCTATTTTGCGTGCTATCCCTAATAAAGTTTTAGGTGTTTTTTTTCTTGTTTTTAGTATTTTTATTTTTTATTTTTATGTTTTTTTTAATAATTATTATAGTGTTCTTGATAATTTGAATTTTTTTTTAGTTGTTTTTTTTATTTTGGTTTCTGTTTTTTTAAGTTGATTAGGTCAGTGTCATGTTGAATATCCTTTTATTGGTTTGAGAGTTGTTTTTTCTTTTTTTTATTTTTTTTTTGCTTTTTTAATTGTTTTCTCTCGATTTTTGACTAAATTTATTTTTTCTTAGTAAACTTAGTATAATTTATTATATTGGATTTAGGATCCTGGGATTTTTGTTTACTTTTAATTATTTCCAAGGTTACATGATAGGTTTTTCTAATAATTATCTTTGTAGATACATGGATTGGTTTCATAATTTTAATTGTAGTTTATTATTTGGTGTTTTATTTTTTGTTTTTATAGTTATTGTTAATCTTTTTGTTAATTCTTATTATTTTAAGAGTCATAATATTGAATATCAATTTGGTGAGTTTTTATGTAGTTTGTTGCCTTTATTTATTTTGGTTTTTCAAATGTTTCCTTCTTTATCTTTGTTGTATTTTAGTGGTTTGTCTTATTTAGATAGTAGTTTAACTGTTAAAGTTGTTGGTCATCAATGGTATTGAAGTTATGATTATAGGGATATCGGTATTGAATTTGATTCTTATATGAAGTCTATTGATTCTTTATTGATTGGTGAGCCTCGTTTATTAGAAGTTGATAATCGTTGTGTCGTTCCTTGTGATACTAATATTCGATTTTGTATTACATCGGCTGATGTTATTCACTCTTGATCTCTTCCCTCTTTTTGTATTAAACTTGATGCTATGAGTGGTATTTTAAGTACTGTTACTTGTAGTTTTCCTATGGTTGGTGTTTTTTATGGTCAGTGTTCTGAGATTTGTGGTGCTAATCATAGTTTTATACCTATTTGTTTGGAGGTTTCTTTGTTGGAAAATTTTAAAGATTGATGTTATTTAATGTCTAGTTAATTTTGAGGTATTAGTATATTTTAGTATTATTCTTTTTCGAGGAGTCGGATTTATACCTTTATTGAATTAGCATAATTTAATGTATTTGTTTTAAGCGCAAAAGATTTTATTCAATTTTACTCTTTTAGTTTATAAAAAATATGACTTTGAAGCAGTTAAGAATCATAGAGTATATTTTTTTTTTATATATATATTAGTATTGCATACTATGTTAGGATATTTTCAAAGATTTTGATAAATAGAAGCAAAGTGTTTAAGGTGTAGTTTTTTTTTTTGTTACAAAAATAATTTTACTACTCTTAGTGTTGATACATCGAACTTTGTGATATCTGTTTTTAATTTTTATATTAGAAAATTATATATTGTTTTTTTTTTTTGTAGTTTTAATAATTTGAAGTTTTTTTGTTTTAAGTTTTATAACTTTACTACTTTTYTTTTTTTTTTTTTTTTTTAAYTATAATTCTTTATAGTTTTTATTATCTAACAATTAGTAAATTAATAAATTATGTTTTTTTTTTTAATATAAATGAATTACTAATTATCTGGTCAAATGTTTATTAAAGACTTAGGATTTATATTAAATCTGTCTTCTGCCCTATGGTTTTTTTAAATGGCAGTCTTAGCGTGAGGACATTAAAGTAGCAAAATAATTTGTGCTTTTATTGGGTTCGAGTATGAATGAAGTTTTGGCTGGTGATATTTTTTTTTTTTTTTGAATTTAATATACATCTAAAAAGAGATGTTTATAATAAAACAAAGATAAGTCTTCGGAAATTTTATTTCTATTAAAAGTTTTTTTTTTTAGTAATTTATCTAGGGAAGATTATTATATAATTTTTTTTTACTATTTTTAATTTAAAAAATTACTCCGGAGTTAACAGAAAAACATGCCTTATGTAGTTCTTATATTTTGGTAAGTTTTACATCGATGTTGTATCTTTATTAGCTGAAGAGGAGAAATTTCAGTTTTTTAGACTGTTCTTCTTTTAATAAATAAAACGTGATATTAGTTTAATTCATCGTGAGATAGAATTGTTTATCTTGTTTATTATTTTTTTTTATCGGGATTAGTACGAAAGGAATTTCACTATAATTTTAAATTTTTTAATCTTTTTTTTAATTTTTTTTGTTTATTTTTTTCTTGTCTTAGTTTTCTTGTTTTTGATCCTTTAAAGAGTGCTTTTTTTTTAGTTCTTTCTTTAATTTTTTTGGTTTTTTTTATTTCTTTTGGTTTTTATGTTTGGTTTTCTTATTTTATTTGTTTGATTTTTTTGAGTGGTATTTTTGTTATTATTGTTTATTTTTCTAGTTTTTCTAAATATATTTATGTCAATATTAATTTTTTTCTTGTCCTTTTTGTTTTCTTGTTTTTTTTTTTTTATTCTTTTTTTTTCTTTTTAGATCCTAGTTATCATAATTCTTTAAATTTTCTTTATTATGATTTGTTTTTTTCTTTTATTTTTTGGGTTGTTTTTTGTTTGTTTTTTTTTATAAATTTTGTTAGCTTTTTTCTTTGTTTTTCTGGTGCTCTTCGACTGTATTAATTTTGGTTTATTAGTATAATAAGTATATTTGATTTCCAATCAAATGGTCATTAAACTATGCTATTTTAGTTTATGTAAAATGTCTAATTTGTAATTAGAAGAATTTTTAGCAACTTTCTAGTTTTTGTTTTTTATAGTACTAATCACAAAGATATTGGTAGTATTTATTTAATTTTTGGTTTATGAGCTGGTATAGTTGGTTCTGCTCTTTCTATAATTATTCGTATCGAGTTAAGTAAGCCTGGTATGTTTATTGGAGATGGTCAATTATATAATTCTATTTTAACTGCTCATGCTATTTTGATAATTTTTTTTATGGTTATACCTAGGATGATTGGTGGTTTTGGTAATTGAATGGTTCCTTTAATATTAGGTGCACCTGATATGAGTTTTCCTCGATTAAATAATATTAGTTTTTGATTATTACCTGCTTCTATTTTTTTGGTTTTTTTGGCTTGTTTTGTTGATAATGGTTTAGGTACTAGTTGAACTATTTATCCCCCTTTATCTACTTCAGGACATCCTGGTTCTAGTGTTGATTTGGCTATTTTTAGTTTACATCTTTCTGGTATTAGTTCTATTTTGGGTGGTATTAATTTTATGTGTACTGTTAAAAATTTACGTTCTAGTTCTGTCTCTCTCAATAATATGAGTTTATTTATTTGAACTATTTTTGTTACTGTTTTTTTATTGGTTTTGTCTTTACCTGTTTTAGCTGGTGCTATTACTATGTTGTTAATTGATCGTAATTTTAATGGTTCTTTTTTTGATCCTAGTTTTGGTGGTAATCCTTTGATTTATCAGCATTTGTTTTGGTTTTTTGGTCATCCAGAAGTTTATATTTTAATTTTACCTGCTTTCGGTATTATTAGTCAATGTACTTTGTATTTGACTGGTAAAAAAGAAGTTTTTGGTTATTTGGGTATGGTTTATGCTATTTTGAGTATTGGTTTAATTGGTTGTGTAGTTTGAGCTCATCACATGTATACTGTTGGTATAGATTTTGATTCTCGTGCTTATTTTACTGCTGCTACTATAGTGATTGCTGTTCCTACTGGTGTAAAAGTTTTTAGATGGTTAGCTACTTTTTTTGGTACTGTTATAGTTTATCAACCTTTATTATTTTGAGTTATAGGTTTTATTTTTTTATTTACTATTGGTGGTTTAACTGGTGTTATATTATCTAATTCTAGAATTGACATTATTTTACATGATACTTATTATGTAGTGTCTCATTTTCATTACGTTTTAAGTCTTGGTGCTGTTTTTGGTTTGTTTGCAGGTGTTACTTTGTGATGATCTTTTATTACTGGTTTTGTTTTGAATAAAATTTATATGTATTCTGTTTTTTTTTTATTTTTTATTGGAGTTAATATGACTTTTTTTCCTTTACATTTTGCTGGTTTACATGGTTTCCCACGAAAATATGTAGACTATCCAGATGTTTATTCTTTCTGAAATGTTTTATCTTCTTTTGGTTCTCTTATTAGTATTTTTTCTCTTTTTTTTTTTGTTTTTGTTTTATTAGAATCTTTCATTAGTTATCGTGTTTTAGTTGTTGATTACTTTAATGGTGTTAGACCTGAAAATGCTAATTTAGGTTATAATTTTTACCATAGTTTCCAAGATGGGGTTTATTTGAGAGTGCCTCATAATTAATTGTTTTTATTTTTTATTGGTATTTTTTTCCTTTTTTATAAATTTCGACGTTTTATTTTTGTTATTATTTCTTTTGAATTTTTAATAATGGGAGTTTTTTATTTGTTTTCTTTTTTTTTTGGTTTTTTTTCTTTTTTTTACTTTTTATGTTTTAGTGTTTTTTGTAGTCTTATAGGTGTTGTTTTAATAGTTTATTTTATTAAGTTCTATGGTTGTGATTATGTTTTTTTTTAAAATCAYATCATATCAAACCCCAATTGAGTGGTTAGCTTAAGTTTAAAGCACCGGATTTTTAATCCGGGGATTAATCTGCTTAAAACTGTTTTTATTTTGATTTGAAATCAAAATTTGGATTTTTCCGCAGTTTTTGTCTTTATTTTTGATTTTTTTTTGTTGTTTTTTGTTTTTGTTTTTTGTTTTTGTTTTTTGTTTTGTTTTTGTTTTTTGTTCCTTTTTTTAAGTTTTCTTTCTTTTTTTTTGATTTTGGTTTTATTGTTTTTAAATTTAATTTTTATTTAAATAGTATTATTTTTTCTTTTGTTTTGATTTTGATTTCTGTTAGTGTTTTTTTTTATAGTCTTTATTATCTTAATATGGAAATTAATTTTTTTTATTATTTTTTTGTTTTGCTTGTTTTTATTTGTAGTATATTTTTTTTGGTTTTTTGTGACAGTGTTTTTTTTGTTTTGCTTGGTTGAGATTTGTTAGGTATTTCTAGTTTTTTTTTAGTTCTTTTTTATAATAATTGAGATAGTTGTAGTGGTTCTATAAATACTGTTTTAACCAATCGTATGGGTGATTTTTTTATTTTTGTTTTTTTTTCTTTGTCTTTTTTTACTTTTTTTAATTTTTTTAGTTTTTCCTATTTTTGTTTTTATTCTTCTTTTTTTCTTATTTTGGCTGCTTTTACTAAGAGTGCTCAGTTTCCTTTTGGTGGTTGATTACCTAAGGCAATGAGTGCTCCTACTCCTGTTAGTTCTTTAGTACATAGTAGTACTCTTGTCACTGCTGGTATTGTTTTGATGATTAAATTTAATGTTATTATTATGAGTTCTTTTCTTTTAAAGTTGGTTCTTATTTCTGGTGTTTTTACTATGTTTTTTTCTAGTTTTTGTGCTTTGTATGAGAATGATTTAAAGAAGGTTGTTGCTCTTAGTACTTTGTCTCAAATGGGTCTTTCAATGGTTTCTTTTGGTTTTGGTTTAAGTTTTCTTTGTTATGTTCATTTATTAAGTCATGCTATTTTTAAGAGTTGTCTTTTCATACAGATTGGTTATTTGATTCATTGTTCTTTTGGTCAACAGGATGGTCGTGGTTATTCTTTTGGTAATTTGCCTTATTTTGTTCAGCTTCAGATTTTAATTACTCTTTTTTGTTTGTGTGGTTTGTTTTTTTTAAGTGGTTCTGTTAGTAAAGATTATATTCTTGTTTTTTTTTTTTCTAGTTATTTTATGTTWTTTTTTTCTTTTTTTTTTTTTATTTCTGTTTTTATTACTTTTTTATATAGTTATCGCATTTGAAGTAGTCTTTTTTTAACTTTTTTTAATTCTTTATATTATAGTTGTAGTAGTTTTTTATTTTTTTTTATTAGTATTCCTTTGGTTTTTTTTTCTTTGTTTTTTATTTGGTGATTGAATCTTAATTTTTTTAGAATTCCTGTTGTTTTTGTTTATATTGATTTTTATTTTTTTTTTTTTTTTATTTTATTGTTTTTTTTTTTTTATTTTATTGTTTTCAAGTTTTTGTCTTTTTCTGTTTATTGTTTTTTGATGGATTATTTTCCTGTTTTATTTACTCGTTTTTTTCATGATTTTAAGTTTTTTGATTTGTTTTTGAATAAGTTAAATCTTACTTTTTTTTCCTTTTTTTCTTTTTCTAGTTTTATTTCTATATTTTCTTATTTTAATAAGTTTAATTTTTTAGTTGTTTTCATTTTTCTTATTTTTGTTGTTTTTTAGATATCTAATTTATTTTTTTAGTTTTTTAAAGTTTTTTTTTTTNTTGATTTTTTTTTTTTTTTATGATTTTTTTTTTTTGTTTTTTTCTTTTGCTTTTTGTTTTTTTTGTTTTAGTTTTTTTTGTTGGTCTGGTAATTTTTTTTTAATTGATTCTTATTTTTATGTTGCTGTTTGTTTTATGTCTGTTTTTATTTTTTCTTTGGTTTTGGTTTCTGAACGTCATCGTGTTATTGTTTTTTTTTCTAAGGTTCTTTTGGTTATTTCTTTTTTTTTTTTTTTTTCTTATAGTGTTTTTTATCTATATGTTTTTTTTGAACTTTCTATGGTTCCTATTATTATTTTAATTCTTGGTTATGGTTATCAGATTGAGAAGGTTAATTCTTTTTTTTATCTTGTGTTTTATGCTACTTTTTGTAGTGTTCCTTTTCTTTTTGTTTATTTTAGTTTGGATTTTTTTTTTGTTGTTCCTTATTTTGATTGTTTTATTTCTTGGGAGATGGTTTTTATTATTAGTTTGGCTTTTATAATGAAATTTCCTGTTTTTTTTTTACATCTTTGGTTGCCTAAAGCTCATGTTGAAGCTCCCACTTCTGCTAGTATTTTATTGGCTGGTTTGTTGTTGAAGTTTGGTACTGTTGGGTTTGTTCGTATTATAAAGAGTCTTAGTTATTGTCATATTAATTATTGATTTTTTTTTTCGGTTTTAGGTATGTTTATTTCTTGTTTTGTTTGTGTTTTTCAGAGTGATTTTAAGTCTTTAGCTGCTTATTCTTCTGTTGTTCATATGAATTTTTTGTTGTTTTTTCTTTTGTTTTTTGGTTTATATTCCAAAACTGGTAGTTTTTTAATAATGGTTTCTCACGGATACACTTCTTCTGTTATGTTTTATTTCATTGGTGAGTTTTATCGTTCTTTAGGTAGTCGAATGATTTATTTTTTGAACAGTTTTATGTCTTCTAGTTTTATTTTTTCTTTTTTAATTTCTTTGGTTTTTTTATCTAATTGTGGTATACCTCCTTCTATTTCTTTTTTTTCTGAGTTTTTTTCTTTTTCTGGTTTTTTTTCTTTGTTTTATAATGTTTTTTTTTTGGTTTTTTTTTATTTTTTTGTTTCTTTTTATTATTGTGTTTATATTATTGTTATTTCTTTTTTAGGTAAGAAGTTTTTTTTTTTTAAGAGTTGATTTTTTTTTTGGTCTCTTCCTTTAATTTTTTTTTGTTTTAATGTGTTTGGTTTTTTTTTATTTTTTTAATAGATTTAAGTTAAGTTAAACTATTAGTCTTCAAAACTAAAAATTTTATCTATAAGGTATTTAGTAGGAATTTTCTATATCCAATTGCGGTTTGGAAGTTTTTTTACCTTAACAAATTTTAGGCGAGTCTTCTAAACTTGTTTTGGGGTTTCCCGTTTGTTTTTTAAGTTTTTTCATAATTTCCATGTTTTGAGTTTTTCTACTTATCCTTTTTTTATGTTTATTTCTTTAAGTTCTCTTTTTTCTTCTTTTGTTGTTTTTTTCAAGTTTGGTATTTTTTTTTTTCTTTTTTTTTCTTTTTTTTCTTTTTTATTTCTTATTTTTTGTTGGTTTAAGGATATTTGTATAGAGGGTCTTTGTGGTTATCATAATTTTTATGTTATAGATGGTTTTAAGTTTGGTTTTGTTTTGTTTATTTTTAGTGAATTTATATTTTTTTTTAGTGTTTTTTGGTTTTATTTTGATTCTGCTTTAGTTCCTGCTCACGAAATTGGTTGTGGTTGGGGATTTTTTGGTTTGGATAAGATTAATCCTTTTGGAGTTCCTCTTTTAAATACTGTTATTCTTCTTAGAAGTGGTGTTACTGTTACTTGGTCTCATTATTGTCTTTTGAATAATTTTTATTGTTTAGATGGTTTGATTTTAACTATTCTTCTTTCTTTTATTTTTATTTTGGTTCAGTTTTTTGAGTATAAGAGTTCTAGTTTTTCTATCTCTGATGGTGTTTATGGTAGTATTTTTTATTTTTCTACTGGTTTTCATGGTTTTCATGTTATTCTAGGTGCTGTTTTCCTCACTTATAATCTTTTTCGTTTTTTATTATATCATTTTAATTATTCTCATCATTTGGGTTATGAGTTTTCTATTTTGTATTGGCATTTTGTAGATGTTGTTTGGTTATTTTTATTTGTTTTTGTTTATTGGTGAGGTTATTAGGTTTTATTTTTACTTTTTGGATTTTTTTAATTTTTTTGATTTTTTTCTTTTTGTTTTTGTTTTGCAGTTTATTTTTTGTCAGAAAGATAGATTAATTAATGTTTTTTTTAATAAGTTTTTTTCTTTTTTAGTCGGTGTTTTTTCTTATAATTCTTCTTGTTTTATTAGATATATTTTTTCTTCTTTTATTTTTGTTTTTTTGTTGACTTGTTGTTTTGGGGGTTATTTTAGTTATTCTTTTTGTCCTTTGGGTATTATTGAGTTTACTTTTTTTTTTTCTTTTGTTTCTTGATTTTCTACTTTTTTGTTTTTGATTTCTAGTCAGAAATTTTCTGTTTATATGAAGAAGTCTGGTGATGGTTTTTTTAAGACTTTTTTTTTGTTATTTGTTGAGGTTATTAGTGAGTTTAGTCGTCCTATTGCTCTAAGTGTTCGTTTGTTTGCTAATATTATAGTTGGTCATGTTATTAGTGCTTGTTTTTATGTTTTTTTTGAGTGTGTTTTTGGTTTTTCTTTTTTAATTGTTTTTGCTATTGTTTTTGAGTGTTTTGTTTTTATTTTACAGAGTTATATTTTTTCTCGTTTAATTTACTTATATATTAACGAGTAGCTTTTTAGTTTATTTAAAATTTTTACTTGTGGTGTAAAAGAAATTTGAGCTTTGTAAGTTAGTTTAAGTAGAATTTTTGTTTTTGGTACAAATGGTTATCTTACATTGAGGATTATTTTAATTTAGAATATTTAGCTGTTAACTAAAAGGTCTATCTTCATAAGAGTTTAGTTTATATTTAAAATATTAAATTGTAAATTTAAAGTTTTTTGCTCTTGCAGTAATTAGTTTAATTAAAATATAACATTTGGATTGTTAAGTTTTTTTACTGATTTTTCTTTTATTTTTTTGTTATTATTGTTTTTTTTTTAAATTGTTTTATTTGTAATATTGTTTTTTGATGGAGTATTTTTTTTTTAATGACTCTTGTTTTTGTTTTTTTAAATTTTAATAATTCTTATTCTTCTATTAACTATTTTATTTTTCAGGAGTTTCTTGGTTTGCTTTTTGTTTTTTTTTCTTTTGGTATTCTTCAATTTTTTATTATTTTATTAAAAGTTGGTGTTTCTCCTTTTCATTTTTGGTGTTTAAATATTTTTAATGGTCTTAGAGGTTTTAATACTTTTTGATTTCTTACTTTTCAGAAGTTACCTTACTTTCCTGTTTTTTCTTTTATTTTTGATTATAGTTTTTTTTTTTTTCTTGTTTTTGGTATTATTTTTTGTTATTTTAATCTTTTTTTTTGTAAGTCTTTTAAGAGCATAGTTTTTATTTCTTCTGTTGAGTCTTTTAATTGGTTGTTAATTTCTCTTTTCTCTTCTTTGTTTTCTGGTTTTTTTTTGTTTCTTTACTATGTTTTTGTTATGTTTTTTTTGTTGGATTATAGTTCTACCAAAGGTTATGATTTTTATAATTGGGAGTTGGTTTTTCTTTTTATAAATTTTCCTATGACTATTACTTTTTTTGTTAAAATTTTTTCTATTATTTTTTTTTTTAATATTAGTTCTTTTTATCTGTTGTTTGTTTTATTTTTAATGGTCTTTTCTGTTTTTGGTTTTGGTTTTTGGTTTTTTAATGTTGGTTTGAAATTTAGTTATTATGGTTTTTATAATTTTAGTTTTTTTTATTTTTTTTTTTTTCCTTTGATGTTTTTTTGTCTTTTTTAAAAGAGTTTTAGTTTATATAGAATTTATCACTTACAATGATGGGGTTTAAACTCTTACCAATTTAGTAAAATTTTATTATATTGCTTTGATATGGCAAAGTTCTTTTTGATTTGGTATTTTTTGTTTTGTTTTTAGTGGCTCTTTTTTCTTTTTTGTTTGCTTTTTTTTTTTATTTATTTGTTTGTTTTGCTTCTTTTTTTGATTTTTATTTTTGTAAGTCTTCTTCTTTTGAGAGTGGTTTTATGAGTGTTGGTTTAATTCAGAATTCTTTTAGAATTCACTTTTTTGTTATTATAATCATGTTTGTTGTTTTTGATTTGGAGATTGTTATTTTTATTGGTATTCTTATTTCTGATTTAAATTCTTTTGTTTGTTTTTTTTTTTTGTTTTTTTTTTTGTTCTTGTTTTTTTATATGGAGTGGTATTATGGTAAGCTTGTTTGAAATTTTTAATATTAAAAAACTTTATTATAATTTAGTATATCTCGTTGTCGTTGAGAAGGTTTTAAGTTTTATCTTATTATTATATTTTTTTTTTTTCTTGTTTTTAGTATCAAAAACCGATTGGGGTTTTGATATATTATATATTATATATTATAAAAATAATATAAATATAATATATTTATTAATTATATTTATATATAAATAATTATATTTATATATATAAATAATTATATTTATATTATTTTTATTATGTATGTATGTATATTTATGTTGATATTAATTAGTTAATATCATATCCTTTGTTTAGGATAATTGTTCGATGGAGATTTTATTAATTAGGTAGACTTGTTTAATTTAAGCTGGTAAACTTTGAACTTTTTCGGGTTCCTAAAGTTTCAGGAAAACAAGTCTACCTAATTAATGGTTTTATTTTAATTGAAATTATATGTCTATAAGTTCGATTAAAATAAAATTTTGTAGTATGATNNNNNNNNNNNNNNNNNNNNNNNNNNNNNNNNNNNNNN
>Cambodia_Dog_L18 - m
GTCGTTTATTTTTCGATTTTTTTATTTATAATTTTGTTGGTTTTTTTTGTTGTTTTTTTTGTTATACAGAGTATTGCTTTTATTACTTTATATGAGCGTCATTTGTTGGGTCTTAGTCAATCTCGACTTGGTCCTACGAAGGTAGGTTTTTTTGGTGTTTTGCAGGCTATTGTAGATGGAGTTAAGCTTCTAAGTAAAGAACAATTTTTACCTTATAATTCTTCTTATTTTTTTTTTTTATTTATTCCTTCTGTTTCTTTTTGTTTGATATATTTGGAGTGGTTTGTTCTTCCTTTTTTTTTTGATTTTTTTACTTTTAATTATTCTGTTTTGTTTTTTCTTTGTTTGGTTGGTTTTTCTGTTTATACTACTTTAATTTCTGGAATTGTTTCCAAATCTAAGTATTCTATAATTGGTTCTATTCGTGCTAGTAGTCAGAGTATTTCTTATGAGATTTCTTTTACTTTTTTTGTTTTTTGTGTTGTTCTTCATGTTGGTGTTTTTAGCTTTTTTAGTTTTTTTAGTTTTAGTATAGTTGTTCTTTTTTTTCCTTTTCTTATTATGATTATTGGTGAGCTTAATCGTGCTCCTTTTGATTTTTCTGAGGGTGAGAGTGAACTTGTTAGTGGTTATAATATTGAATATTCTAGTGTTGCTTTTGTTCTTTTGTTTTTGAGTGAGTATGGTGTGTTGATTTTTTTTTGTGTTCTTTTTTCTTTTTTGTTTTTTGGTGGTTCTGTTTTTATGTCTTTTGTTATTTTTTCTTTTTTGATTTTTATTCGTAGTTCTTTTCCTCGTTATCGTTATGATATGATGATAGGTTTTTTTTGATTTATTATGTTACCTATTTCTATGATTTTGTTTTTATTTTTTTGTTTGTTATTTTTTTAGGGATTTAGTTTATATTAAAATGTTTGTTTTGCGTACAAAAGAATTTTTTCTCTGAATTTTTTTTCTTAGTTTATAGATTTGATTATGGTCATTGTAATGATAAAATGGTGTTATATAATTTTTAATCACTTGAGTGGACAATGTTTTTCTATCCCGGCAATGTATTGCTTGTATAAACTCAGTACCAGAATAATCGGATAGACTGAGTAAGCTTATACCCTAAATGTGTTTTGGCCATGGTTTTTTTTTTGATTTTTTTACAACTGTTTAGTGCAATGTGCAGTTTTTTTTTGTTGTTTTATCTTGGTCAATAAGATTAGACAAATGACCTGGATTAGTACCCAGTTAATCTAAATTTAAAAGTTGCAGGAGTAAAGTAATATTTAAACTGTAATAATATTGGCGGATTTTTTAATTATCTTTGGAGGTTGAGCTGTAATTGAGAACCCTCATTATCAGCTTTGATTTTTGTCGCATGTATGATCGTTTATGTCCTTCTTAAAGAGGTGCATTAAAGATTATTTGGTGTTTAATCAATGATATCTATTAAAACAGATAAATACCTGGTATATATCAAAGTTTTCGTTTGACCTACAATATCTTATGTTTCGGATAAGGAGGAGAGATTCTTCTTTGAAGTTGTAAAAGACAGTAAATGCTTTTTAATGTAGCATTGAAGTATTTAGAGAAATCGTACAAATCATCCATCAATTGCCCACAGGGGAGTAAGTTGTAGTAAAGTAGGTGTAGGGGAATCTGTACCTAGTTTAAGTTGGTTATATTTTAATAATTTGGTTTTTTTCCAAGTGTTTTTTCCTTCTTTAATAAGTTAGTATATTTTAGTACATTGGGTTCATATCCTAAAGGAGAATTTTCACTTATTTTTTATTGTTTTTTTTATTTAATTTTTTCTTTTTTAAGGGGGTACTTTTAAGGTTTTTGGGAGTTATTAGTATAATAAGTATTTTTAATTGCAAATTAAAAGGTTAATAGCTTTTTTTATTCTTTTAAGTTTTTAAATGTTCCTGTTAGTTTTTCTTTATCTGTTTTTTGGAATTTTGGTAGTATTTTGGGTATGGTTCTTTTTTTTCAGATTTTTAGTGGTTTATTTTTATCTTTTTATTATGTTGCTGATGGTTTTAATTCTTTTTCTAGTGTTCAGTATATCATAAGTGATGTTAATTTTGGTTGGGTTTTTCGTATTTTACATTTTAACGGTGCTAGTTTATTTTTTTTTTTTTTGTATTTGCATTTTTTTAAGGGTCTTTTTTTTTGTAGTTATCGTTTGTCTGGTACTTGGATTATTGGTTTAACTATTTTTTTTTTTGTTATAATGGAGGCTTTTATAGGTTATGTTTTAGTTTGGGCTCAGATGAGTTTTTGAGCTTCTGTTGTTATTACTAGTCTTTTAAGTGTTATTCCTTATTTTGGTTTTTCTATTGTTTATTGGATTTGGAGTGGTTTTTCTGTTGTTAATTCTACTCTTAAGTTTTTTTTTGTTATTCATTTTTTAATGCCTTGATTGGTTTTTCTTTTAGTTTTTGTTCATTTGTTTTTTTTACATTCTACTGGTAGGACTTCTGTTTTATATTGTCATGGTGATTATGATAAAATTAGTTTTTTCCCTTATTATTTTTATAAAGATTCTTATAATTTGGTTGTTTTTTTTCTTTTTTTTATTTTTTCTTTTTTTTTTCCTTTTTTACTTGGTGATCCTGAAATGTTTGTTGAGTCTGATCCAATGGTTAGACCTGTACATATTGTTCCTGAGTGATATTTCTTATTTGCTTATGCTATTTTGCGTGCTATCCCTAATAAAGTTTTAGGTGTTTTTTTTCTTGTTTTTAGTATTTTTATTTTTTATTTTTATGTTTTTTTTAATAATTATTATAGTGTTCTTGATAATTTGAATTTTTTTTTAGTTGTTTTTTTTATTTTGGTTTCTGTTTTTTTAAGTTGATTAGGTCAGTGTCATGTTGAATATCCTTTTATTGGTTTGAGAGTTGTTTTTTCTTTTTTTTATTTTTTTTTTGCTTTTTTAATTGTTTTCTCTCGATTTTTGACTAAATTTATTTTTTCTTAGTAAACTTAGTATAATTTATTATATTGGATTTAGGATCCTGGGATTTTTGTTTACTTTTAATTATTTCCAAGGTTACATGATAGGTTTTTCTAATAATTATCTTTGTAGATACATGGATTGGTTTCATAATTTTAATTGTAGTTTATTATTTGGTGTTTTATTTTTTGTTTTTATAGTTATTGTTAATCTTTTTGTTAATTCTTATTATTTTAAGAGTCATAATATTGAATATCAATTTGGTGAGTTTTTATGTAGTTTGTTGCCTTTATTTATTTTGGTTTTTCAAATGTTTCCTTCTTTATCTTTGTTGTATTTTAGTGGTTTGTCTTATTTAGATAGTAGTTTAACTGTTAAAGTTGTTGGTCATCAATGGTATTGAAGTTATGATTATAGGGATATCGGTATTGAATTTGATTCTTATATGAAGTCTATTGATTCTTTATTGATTGGTGAGCCTCGTTTATTAGAAGTTGATAATCGTTGTGTCGTTCCTTGTGATACTAATATTCGATTTTGTATTACATCGGCTGATGTTATTCACTCTTGATCTCTTCCTTCTTTTTGTATTAAACTTGATGCTATGAGTGGTATTTTAAGTACTGTTACTTGTAGTTTTCCTATGGTTGGTGTTTTTTATGGTCAGTGTTCTGAGATTTGTGGTGCTAATCATAGTTTTATACCTATTTGTTTGGAGGTTTCTTTGTTGGAAAATTTTAAAGATTGATGTTATTTAATGTCTAGTTAATTTTGAGGTATTAGTATATTTTAGTATTATTCTTTTTCGAGGAGTCGGATTTATACCTTTATTGAATTAGCATAATTTAATGTATTTGTTTTAAGCGCAAAAGATTTTATTCAATTTTACTCTTTTAGTTTATAAAAAATATGACTTTGAAGCAGTTAAGAATCATAGAGTATATTTTTTTTTTATATATATATTAGTATTGCATACTATGTTAGGATATTTTCAAAGATTTTGATAAATAGAAGCAAAGTGTTTAAGGTGTAGTTTTTTTTTTTGTTACAAAAATAATTTTACTACTCTTAGTGTTGATACATCGAACTTTGTGATATCTGTTTTTAATTTTTATATTAGAAAATTATATATTGTTTTTTTTTTTTGTAGTTTTAATAATTTGAAGTTTTTTTGTTTTAAGTTTTATAACTTTACTACTTTTYTTTTYTTTTTTTTTTTTTAATTATAATTCTTTATAGTTTTTATTATCTAACAATTAGTAAATTAATAAATTATGTTTTTTTTTTTAATATAAATGAATTACTAATTATCTGGTCAAATGTTTATTAAAGACTTAGGATTTATATTAAATCTGTCTTCTGCCCTATGGTTTTTTTAAATGGCAGTCTTAGCGTGAGGACATTAAAGTAGCAAAATAATTTGTGCTTTTATTGGGTTCGAGTATGAATGAAGTTTTGGCTGGTGATATTTTTTTTTTTTTTTGAATTTAATATACATCTAAAAAGAGATGTTTATAATAAAACAAAGATAAGTCTTCGGAAATTTTATTTCTATTAAAAGTTTTTTTTTTTAGTAATTTATCTAGGGAAGATTATTATATAATTTTTTTTTACTATTTTTAATTTAAAAAATTACTCCGGAGTTAACAGAAAAACATGCCTTATGTAGTTCTTATATTTTGGTAAGTTTTACATCGATGTTGTATCTTTATTAGCTGAAGAGGAGAAATTTCAGTTTTTTAGACTGTTCTTCTTTTAATAAATAAAACGTGATATTAGTTTAATTCATCGTGAGATAGAATTGTTTATCTTGTTTATTATTTTTTTTTATCGGGATTAGTACGAAAGGAATTTCACTATAATTTTAAATTTTTTAATCTTTTTTTTAATTTTTTTTGTTTATTTTTTTCTTGTCTTAGTTTTCTTGTTTTTGATCCTTTAAAGAGTGCTTTTTTTTTAGTTCTTTCTTTAATTTTTTTGGTTTTTTTTATTTCTTTTGGTTTTTATGTTTGGTTTTCTTATTTTATTTGTTTGATTTTTTTGAGTGGTATTTTTGTTATTATTGTTTATTTTTCTAGTTTTTCTAAATATATTTATGTCAATATTAATTTTTTTCTTGTCCTTTTTGTTTTCTTGTTTTTTTTTTTTTATTCTTTTTTTTTCTTTTTAGATCCTAGTTATCATAATTCTTTAAATTTTCTTTATTATGATTTGTTTTTTTCTTTTATTTTTTGGGTTGTTTTTTGTTTGTTTTTTTTTATAAATTTTGTTAGCTTTTTTCTTTGTTTTTCTGGTGCTCTTCGACTGTATTAATTTTGGTTTATTAGTATAATAAGTATATTTGATTTCCAATCAAATGGTCATTAAACTATGCTATTTTAGTTTATGTAAAATGTCTAATTTGTAATTAGAAGAATTTTTAGCAACTTTCTAGTTTTTGTTTTTTATAGTACTAATCACAAAGATATTGGTAGTATTTATTTAATTTTTGGTTTATGAGCTGGTATAGTTGGTTCTGCTCTTTCTATAATTATTCGTATCGAGTTAAGTAAGCCTGGTATGTTTATTGGAGATGGTCAATTATATAATTCTATTTTAACTGCTCATGCTATTTTGATAATTTTTTTTATGGTTATACCTAGGATGATTGGTGGTTTTGGTAATTGGATGGTTCCTTTAATATTAGGTGCACCTGATATGAGTTTTCCTCGATTAAATAATATTAGTTTTTGATTATTACCTGCTTCTATTTTTTTGGTTTTTTTGGCTTGTTTTGTTGATAATGGTTTAGGTACTAGTTGGACTATTTATCCCCCTTTATCTACTTCAGGACATCCTGGTTCTAGTGTTGATTTGGCTATTTTTAGTTTACATCTTTCTGGTATTAGTTCTATTTTGGGTGGTATTAATTTTATGTGTACTGTTAAAAATTTACGTTCTAGTTCTGTTTCTCTCAATAATATGAGTTTATTTATTTGAACTATTTTTGTTACTGTTTTTTTATTGGTTTTGTCTTTACCTGTTTTAGCTGGTGCTATTACTATGTTGTTAATTGATCGTAATTTTAATGGTTCTTTTTTTGATCCTAGTTTTGGTGGTAATCCTTTGATTTATCAGCATTTGTTTTGGTTTTTTGGTCATCCAGAAGTTTATATTTTAATTTTACCTGCTTTCGGTATTATTAGTCAATGTACTTTGTATTTGACTGGTAAAAAAGAAGTTTTTGGTTATTTGGGTATGGTTTATGCTATTTTGAGTATTGGTTTAATTGGTTGTGTAGTTTGAGCTCATCACATGTATACTGTTGGTATAGATTTTGATTCTCGTGCTTATTTTACTGCTGCTACTATAGTGATTGCTGTTCCTACTGGTGTAAAAGTTTTTAGATGGTTAGCTACTTTTTTTGGTACTGTTATAGTTTATCAACCTTTATTATTTTGAGTTATAGGTTTTATTTTTTTATTTACTATTGGTGGTTTAACTGGTGTTATATTATCTAATTCTAGAATTGACATTATTTTACATGATACTTATTATGTAGTGTCTCATTTTCATTACGTTTTAAGTCTTGGTGCTGTTTTTGGTTTGTTTGCAGGTGTTACTTTGTGATGATCTTTTATTACTGGTTTTGTTTTGAATAAAATTTATATGTATTCTGTTTTTTTTTTATTTTTTATTGGAGTTAATATGACTTTTTTTCCTTTACATTTTGCTGGTTTACATGGTTTCCCACGAAAATATGTAGACTATCCAGATGTTTATTCTTTCTGAAATGTTTTATCTTCTTTTGGTTCTCTTATTAGTATTTTTTCTCTTTTTTTTTTTGTTTTTGTTTTATTAGAATCTTTCATTAGTTATCGTGTTTTAGTTGTTGATTACTTTAATGGTGTTAGACCTGAAAATGCTAATTTAGGTTATAATTTTTACCATAGTTTCCAAGATGGGGTTTATTTGAGAGTGCCTCATAATTAATTGTTTTTATTTTTCATTGGTATTTTTTTCCTTTTTTATAAATTTCGACGTTTTATTTTTGTTATTATTTCTTTTGAATTTTTAATAATGGGAGTTTTTTATTTGTTTTCTTTTTTTTTTGGTTTTTTTTCTTTTTTTTACTTTTTATGTTTTAGTGTTTTTTGTAGTCTTATAGGTGTTGTTTTAATAGTTTATTTTATTAAGTTCTATGGTTGTGATTATGTTTTTTTTTAAAATCAYTTANTATCAAACCCCAATTGAGTGGTTAGCTTAAGTTTAAAGCACCGGATTTTTAATCCGGGGATTAATCTGCTTAAAACTGTTTTTATTTTGATTTGAAATCAAAATTTGGATTTTTCCGCAGTTTTTGTCTTTATTTTTGATTTTTTTTTGTTGTTTTTTGTTTTTGTTTTTTGTTTTTGTTTTTTGTTTTGTTTTTGTTTTTTGTTCCTTTTTTTAAGTTTTCTTTCTTTTTTTTTGATTTTGGTTTTATTGTTTTTAAATTTAATTTTTATTTAAATAGTATTATTTTTTCTTTTGTTTTGATTTTGATTTCTGTTAGTGTTTTTTTTTATAGTCTTTATTATCTTAATATGGAAATTAATTTTTTTTATTATTTTTTTGTTTTGCTTGTTTTTATTTGTAGTATATTTTTTTTGGTTTTTTGTGATAGTGTTTTTTTTGTTTTGCTTGGTTGAGATTTGTTAGGTATTTCTAGTTTTTTTTTAGTTCTTTTTTATAATAATTGAGATAGTTGTAGTGGTTCTATGAATACTGTTTTAACCAATCGTATGGGTGATTTTTTTATTTTTGTTTTTTTTTCTTTGTCTTTTTTTACTTTTTTTAATTTTTTTAGTTTTTCCTATTTTTGTTTTTATTCTTCTTTTTTTCTTATTTTGGCTGCTTTTACTAAGAGTGCTCAGTTTCCTTTTGGTGGTTGATTACCTAAGGCAATGAGTGCTCCTACTCCTGTTAGTTCTTTAGTACATAGTAGTACTCTTGTTACTGCTGGTATTGTTTTGATGATTAAATTTAATGTTATTATTATGAGTTCTTTTCTTTTAAAGTTGGTTCTTATTTCTGGTGTTTTTACTATGTTTTTTTCTAGTTTTTGTGCTTTGTATGAGAATGATTTAAAGAAGGTTGTTGCTCTTAGTACTTTGTCTCAAATGGGTCTTTCAATGGTTTCTTTTGGTTTTGGTTTAAGTTTTCTTTGTTATGTTCATTTATTAAGTCATGCTATTTTTAAGAGTTGTCTTTTCATACAGATTGGTTATTTGATTCATTGTTCTTTTGGTCAACAGGATGGTCGTGGTTATTCTTTTGGTAATTTGCCTTATTTTGTTCAGCTTCAGATTTTAATTACTCTTTTTTGTTTGTGTGGTTTGTTTTTTTTAAGTGGTTCTGTTAGTAAAGATTATATTCTTGTTTTTTTTTTTTCTAGTTATTTTATGTTGTTTTTTTCTTTTTTTTTTTTTATTTCTGTTTTTATTACTTTTTTATATAGTTATCGCATTTGAAGTAGTCTTTTTTTAACTTTTTTTAATTCTTTATATTATAGTTGTAGTAGTTTTTTATTTTTTTTTATTAGTATTCCTTTGGTTTTTTTTTCTTTGTTTTTTATTTGGTGATTGAATCTTAATTTTTTTAGAATTCCTGTTGTTTTTGTTTATATTGATTTTTATTTTTTTTTTTTTTTTATTTTATTGTTTTTTTTTTTTTATTTTATTGTTTTCAAGTTTTTGTCTTTTTCTGTTTATTGTTTTTTGATGGATTATTTTCCTATTTTATTTACTCGTTTTTTTCATGATTTTAAGTTTTTTGATTTGTTTTTGAATAAGTTAAATCTTACTTTTTTTTCCTTTTTTTCTTTTTCTAGTTTTATTTCTATATTTTCTTATTTTAATAAGTTTAATTTTTTAGTTGTTTTCATTTTTCTTATTTTTGTTGTTTTTTAGATATCTAATTTATTTTTTTAGTTTTTTAAAGTTTTTTTTTTTNTTGATTTTTTTTTTTTTTTATGATTTTTTTTTTTTGTTTTTTTCTTTTGCTTTTTGTTTTTTTTGTTTTAGTTTTTTTTGTTGGTCTGGTAATTTTTTTTTAATTGATTCTTATTTTTATGTTGCTGTTTGTTTTATGTCTGTTTTTATTTTTTCTTTGGTTTTGGTTTCTGAACGTCATCGTGTTATTGTTTTTTTTTCTAAGGTTCTTCTGGTTATTTCTTTTTTTTTTTTTTTTTCTTATAGTGTTTTTTATCTATATGTTTTTTTTGAACTTTCTATGGTTCCTATTATTATTTTAATTCTTGGTTATGGTTATCAGATTGAGAAGGTTAATTCTTTTTTTTATCTTGTGTTTTATGCTACTTTTTGTAGTGTTCCTTTTCTTTTTGTTTATTTTAGTTTGGATTTTTTTTTTGTTGTTCCTTATTTTGATTGTTTTATTTCTTGAGAGATGGTTTTTATTATTAGTTTGGCTTTTATAATGAAATTTCCTGTTTTTTTTTTACATCTTTGATTGCCTAAAGCTCATGTTGAAGCTCCCACTTCTGCTAGTATTTTATTAGCTGGTTTGTTGTTGAAGTTTGGTACTGTTGGGTTTGTTCGTATTATAAAGAGTCTTAGTTATTGTCATATTAATTATTGATTTTTTTTTTCGGTTTTAGGTATGTTTATTTCTTGTTTTGTTTGTGTTTTTCAGAGTGATTTTAAGTCTTTAGCTGCTTATTCTTCTGTTGTTCATATGAATTTTTTGTTGTTTTTTCTTTTGTTTTTTGGTTTATATTCCAAAACTGGTAGTTTTTTAATAATGGTTTCTCACGGATACACTTCTTCTGTTATGTTTTATTTCATTGGTGAGTTTTATCGTTCTTTAGGTAGTCGAATGATTTATTTTTTGAACAGTTTTATGTCTTCTAGTTTTATTTTTTCTTTTTTAATTTCTTTGGTTTTTTTATCTAATTGTGGTATACCTCCTTCTATTTCTTTTTTTTCTGAGTTTTTTTCTTTTTCTGGTTTTTTTTCTTTGTTTTATAATGTTTTTTTTTTGGTTTTTTTTTATTTTTTTGTTTCTTTTTATTATTGTGTTTATATTATTGTTATTTCTTTTTTAGGTAAGAAGTTTTTTTTTTTTAAGAGTTGATTTTTTTTTTGGTCTCTTCCTTTAATTTTTTTTTGTTTTAATGTGTTTGGTTTTTTTTTATTTTTTTAATAGATTTAAGTTAAGTTAAACTATTAGTCTTCAAAACTAAAAATTTTATCTATAAGGTATTTAGTAGGAATTTTCTATATCCAATTGCGGTTTGGAAGTTTTTTTACCTTAACAAATTTTAGGCGAGTCTTCTAAACTTGTTTTGGGGTTTCCCGTTTGTTTTTTAAGTTTTTTCATAATTTCCATGTTTTGAGTTTTTCTTCTTATCCTTTTTTTATGTTTATTTCTTTAAGTTCTCTTTTTTCTTCTTTTGTTGTTTTTTTCAAGTTTGGTATTTTTTTTTTTCTTTTTTTTTCTTTTTTTTCTTTTTTATTTCTTATTTTTTGTTGGTTTAAGGATATTTGTATAGAGGGTCTTTGCGGTTATCATAATTTTTATGTTATAGATGGTTTTAAGTTTGGTTTTGTTTTGTTTATTTTTAGTGAATTTATATTTTTTTTTAGTGTTTTTTGGTTTTATTTTGATTCTGCTTTAGTTCCTGCTCACGAAATTGGTTGTGGTTGGGGATTTTTTGGTTTGGATAAGATTAATCCTTTTGGAGTTCCTCTTTTAAATACTGTTATTCTTCTTAGAAGTGGTGTTACTGTTACTTGATCTCATTATTGTCTTTTGAATAATTTTTATTGTTTAGATGGTTTGATTTTAACTATTCTTCTTTCTTTTATTTTTATTTTGGTTCAGTTTTTTGAGTATAAGAGTTCTAGTTTTTCTATTTCTGATGGTGTTTATGGTAGTATTTTTTATTTTTCTACTGGTTTTCATGGTTTTCATGTTATTCTAGGTGCTGTTTTCCTCACTTATAATCTTTTTCGTTTTTTATTATATCATTTTAATTATTCTCATCATTTGGGTTATGAGTTTTCTATTTTGTATTGGCATTTTGTAGATGTTGTTTGGTTATTTTTATTTGTTTTTGTTTATTGGTGAGGTTATTAGGTTTTATTTTTACTTTTTGGATTTTTTTAATTTTTTTGATTTTTTTCTTTTTGTTTTTGTTTTGCAGTTTATTTTTTGTCAAAAAGATAGATTAATTAATGTTTTTTTTAATAAGTTTTTTTCTTTTTTAGTTGGTGTTTTTTCTTATAATTCTTCTTGTTTTATTAGATATATTTTTTCTTCTTTTATTTTTGTTTTTTTGTTGACTTGTTGTTTTGGAGGTTATTTTAGTTATTCTTTTTGTCCTTTGGGTATTATTGAGTTTACTTTTTTTTTTTCTTTTGTTTCTTGATTTTCTACTTTTTTGTTTTTGATTTCTAGTCAGAAATTTTCTGTTTATATGAAGAAGTCTGGTGATGGTTTTTTTAAGACTTTTTTTTTGTTATTTGTTGAGATTATTAGTGAGTTTAGTCGTCCTATTGCTTTAAGTGTTCGTTTGTTTGCTAATATTATAGTTGGTCATGTTATTAGTGCTTGTTTTTATGTTTTTTTTGAGTGTGTTTTTGGTTTTTCTTTTTTAATTGTTTTTGCTATTGTTTTTGAGTGTTTTGTTTTTATTTTGCAGAGTTATATTTTTTCTCGTTTAATTTACTTATATATTAACGAGTAGCTTTTTAGTTTATTTAAAATTTTTACTTGTGGTGTAAAAGAAATTTGAGCTTTGTAAGTTAGTTTAAGTAGAATTTTTGTTTTTGGTGCAAATGGTTATCTTACATTGAGGATTATTTTAATTTAGAATATTTAGCTGTTAACTAAAAGGTTTATCTTCATAAGAGTTTAGTTTATATTTAAAATATTAAATTGTAAATTTAAAGTTTTTTGCTCTTGCAGTAATTAGTTTAATTAAAATATAACATTTGGATTGTTAAGTTTTTTTACTGATTTTTCTTTTATTTTTTTGTTATTATTGTTTTTTTTTTAAATTGTTTTATTTGTAATATTGTTTTTTGATGGAGTATTTTTTTTTTAATGACTCTTGTTTTTGTTTTTTTAAATTTTAATAATTCTTATTCTTCTATTAACTATTTTATTTTTCAGGAGTTTCTTGGTTTGCTTTTTGTTTTTTTTTCTTTTGGTATTCTTCAATTTTTTATTATTTTATTAAAAGTTGGTGTTTCTCCTTTTCATTTTTGGTGTTTAAATATTTTTAATGGTCTTAGAGGTTTTAATACTTTTTGATTTCTTACTTTTCAGAAGTTACCTTACTTTCCTGTTTTTTCTTTTATTTTTGATTATAGTTTTTTTTTTTTTCTTGTTTTTGGTATTATTTTTTGTTATTTTAATCTTTTTTTTTGTAAGTCTTTTAAGAGCATAGTTTTTATTTCTTCTGTTGAGTCTTTTAATTGGTTGTTAATTTCTCTTTTCTCTTCTTTGTTTTCTGGTTTTTTTTTGTTTCTTTACTATGTTTTTGTTATGTTTTTTTTGTTGGATTATAGTTCTACTAAAGGTTATGATTTTTATAATTGGGAATTGGTTTTTCTTTTTATAAATTTTCCTATGACTATTACTTTTTTTGTTAAAATTTTTTCTATTATTTTTTTTTTAAATATTAGTTCTTTTTATCTGTTGTTTGTTTTATTTTTAATGGTCTTTTCTGTTTTTGGTTTTGGTTTTTGGTTTTTTAATGTTGGTTTGAAATTTAGTTATTATGGTTTTTATAATTTTAGTTTTTTTTATTTTTTTTTTTTTCCTTTGATGTTTTTTTGTCTTTTTTAAAAGAGTTTTAGTTTATATAGAATTTATCACTTACAATGATAGGGTTTAAACTCTTACCAATTTAGTAAAATTTTATTATATTGCTTTGATATGGCAAAGTTCTTTTTGATTTGGTATTTTTTGTTTTGTTTTTAGTGGCTCTTTTTTCTTTTTTATTTGCTTTTTTTTTTTATTTATTTGTTTGTTTTGCTTCTTTTTTTGATTTTTATTTTTGTAAGTCTTCTTCTTTTGAGAGTGGTTTTATGAGTGTTGGTTTAATTCAGAATTCTTTTAGAATTCACTTTTTTGTTATTATAATCATGTTTGTTGTTTTTGATTTGGAGATTGTTATTTTTATTGGTATTCTTATTTCTGATTTAAATTCTTTTGTTTGTTTTTTTTTTTTGTTTTTTTTTTTGTTCTTGTTTTTTTATATGGAGTGGTATTATGGTAAGCTTGTTTGAAATTTTTAATATTAAAAAACTTTATTATAATTTAGTATATCTCGTTGTCGTTGAGAAGGTTTTAAGTTTTATCTTATTATTATATTTTTTTTTTTTCTTGTTTTTAGTATCAAAAACCGATTGGGGTTTTGATATATTATATATTATATATTATAAAAATAATATAAATATAATATATTTATTAATTATATTTATATATAAATAATTATATTTATATATATAAATAATTATATTTATATTATTTTTATTATGTATGTATGTATATTTATGTTGATATTAATTAGTTAATATCATATCCTTTGTTTAGGATAATTGTTTGATGGAGATTTTATTAATTAGGTAGACTTGTTTAATTTAAGCTGATAAACTTTGAACTTTCTTGAGTCYCAAAAGTTTCAGGAAAACAAGTCTACCTAATTAATGGTTTTATTTTAATTGAAATTATATGTCTATGAGTTCGATTAAAATAAAATTTTGTAGTATGATNGTATACNNNNNNNNNNNNNNNNNNNNNNNNNNNNNNN
>Cambodia_Human_L19 - m
GTCGTTTATTTTTCGATTTTTTTATTTATGATTTTGTTGGTTTTTTTTGTTGTTTTTTTTGTTATACAGAGTATTGCTTTTATTACTTTATATGAGCGTCATTTGTTGGGTCTTAGTCAATCTCGACTTGGTCCTACGAAGGTAGGTTTTTTTGGTGTTTTGCAGGCTATTGTAGATGGAGTTAAGCTTCTAAGTAAAGAACAATTTTTACCTTATAATTCTTCTTATTTTTTTTTTTTATTTATTCCTTTTGTTTCTTTTTGTTTGATATATTTGGAGTGGTTTGTTCTTCCTTTTTTTTTTGATTTTTTTACTTTTAATTATTCTGTTTTGTTTTTTCTTTGTTTGGTTGGTTTTTCTGTTTATACTACTTTAATTTCTGGAATTGTTTCCAAATCTAAGTATTCTATAATTGGTTCTATTCGTGCTAGTAGTCAGAGTATTTCTTATGAGATTTCTTTTACTTTTTTTGTTTTTTGTGTTGTTCTTCATGTTGGTGTTTTTAGTTTTTTTAGTTTTTTTAGTTTTAGCATAGTTGTTCTTTTTTTTCCTTTTCTTATTATGATTATTGGTGAGCTTAATCGTGCTCCTTTTGATTTTTCTGAGGGTGAGAGTGAACTTGTTAGTGGTTATAATATTGAATATTCTAGTGTTGCTTTTGTTCTTTTGTTTTTGAGTGAGTATGGTGTGTTGATTTTTTTTTGTGTTCTTTTTTCTTTTTTGTTTTTTGGTGGTTCTGTTTTTATGTCTTTTGTTATTTTTTCTTTTTTGATTTTTGTTCGTAGTTCTTTTCCTCGTTATCGTTATGATATGATGATAGGTTTTTTTTGATTTATTATGTTACCTATTTCTATGATTTTGTTTTTATTTTTTTGTTTGTTATTTTTTTAGGGATTTAGTTTATATTAAAATGTTTGTTTTGCGTACAAAAGAATTTTTTCTCTGAATTTTTTTTCTTAGTTTATAGATTTGATTATGGTCATTGTAATGATAAAATGGTGTTATATAATTTTTAATCACTTGAGTGGACAATGTTTTTCTATCCCGGCAATGTATTGCTTGTATAAACTCAGTACCAGAATAATCGGATAGACTGAGTAAGCTTATACCCTAAATGTGTTTTGGCCATGGTTTTTTTTTTGATTTTTTTACAACTGTTTAGTGCAATGTGCAGTTTTTTTTTGTTGTTTTATCTTGGTCAATAAGATTAGACAAATGACCTGGATTAGTACCCAGTTAATCTAAATTTAAAAGTTGCAGGAGTAAAGTAATATTTAAACTGTAATAATATTGGCGGATTTTTTAATTATCTTTGGAGGTTGAGCTGTAATTGAGAACCCTCATTATCAGCTTTGATTTTTGTCGCATGTATGATCGTTTATGTCCTTCTTAAAGAGGTGCATTAAAGATTATTTGGTGTTTAATCAATGATATTTATTAAAACAGATAAATACCTGGTATATATCAAAGTTTTCGTTTGACCTACAATATCTTATGTTTCGGATAAGGAGGGGAGATTCTTCTTTGAAGTTGTAAAAGACAGTAAATGCTTTTTAATGTAGCATTGAAGTATTTAGAGAAATCGTACAAATCATCCATCAATTGCCCACAGGGGAGTAAGTTGTAGTAAAGTAGGTGTAGGGGAATCTGTACCTAGTTTAAGTTGGTTATATTTTAATAATTTGGTTTTTTTCCAAGTGTTTTTTCCTTCTTTAATAAGTTAGTATATTTTAGTACATTGGGTTCATATCCTAAAGGAGAATTTTCACTTATTTTTTATTGTTTTTTTTATTTAATTTTTTCTTTTTTAAGGGGGTACTTTTAAGGTTTTTGGGAGTTATTAGTATAATAAGTATTTTTAATTGCAAATTAAAAGGTTAATAGCTTTTTTTATTCTTTTAAGTTTTTAAATGTTCCTGTTAGTTTTTCTTTATCTGTTTTTTGGAATTTTGGTAGTATTTTGGGTATGGTTCTTTTTTTTCAGATTTTTAGTGGTTTATTTTTATCTTTTTATTATGTTGCTGATGGTTTTAATTCTTTTTCTAGTGTTCAGTATATCATAAGTGATGTTAATTTTGGTTGGGTTTTTCGTATTTTACATTTTAACGGTGCTAGTTTATTTTTTTTTTTTTTGTATTTGCATTTTTTTAAGGGTCTTTTTTTTTGTAGTTATCGTTTGTCTGGTACTTGGATTATTGGTTTAACTATTTTTTTTTTTGTTATAATGGAGGCTTTTATAGGTTATGTTTTAGTTTGGGCTCAGATGAGTTTTTGAGCTTCTGTTGTTATTACTAGTCTTTTAAGTGTTATTCCTTACTTTGGTTTTTCTATTGTTTATTGGATTTGGAGTGGTTTTTCTGTTATTAATTCTACTCTTAAGTTTTTTTTTGTTATTCATTTTTTAATGCCTTGATTGGTTTTTCTTTTAGTTTTTGTTCATTTGTTTTTTTTACATTCTACTGGTAGGACTTCTGTTTTATATTGTCATGGTGATTATGATAAAATTAGTTTTTTCCCTTATTATTTTTATAAAGATTCTTATAATTTGGTTGTTTTTTTTCTTTTTTTTATTTTTTCTTTTTTTTTTCCTTTTTTACTTGGTGATCCTGAAATGTTTGTTGAGTCTGATCCAATGGTTAGACCTGTACATATTGTTCCTGAGTGATATTTCTTATTTGCTTATGCTATTTTGCGTGCTATCCCTAATAAAGTTTTAGGTGTTTTTTTTCTTGTTTTTAGTATTTTTATTTTTTATTTTTATGTTTTTTTTAATAATTATTATAGTGTTCTTGATAATTTGAATTTTTTTTTAGTTGTTTTTTTTATTTTGGTTTCTGTTTTTTTAAGTTGATTAGGTCAGTGTCATGTTGAATATCCTTTTATTGGTTTGAGAGTTGTTTTTTCTTTTTTTTATTTTTTTTTTGCTTTTTTAATTGTTTTTTCTCGATTTTTGACTAAATTTATTTTTTCTTAGTAAACTTAGTATAATTTATTATATTGGATTTAGGATCCTGGGATTTTTGTTTACTTTTAATTATTTCCAAGGTTACATGATAGGTTTTTCTAATAATTATCTTTGTAGATATATGGATTGGTTTCATAATTTTAATTGTAGTTTATTATTTGGTGTTTTATTTTTTGTTTTTATAGTTATTGTTAATCTTTTTGTTAATTCTTATTATTTTAAGAGTCATAATATTGAATATCAATTTGGTGAGTTTTTATGTAGTTTGTTGCCTTTATTTATTTTGGTTTTTCAAATGTTTCCTTCTTTATCTTTGTTGTATTTTAGTGGTTTGTCTTATTTAGATAGTAGTTTAACTGTTAAAGTTGTTGGTCATCAATGGTATTGAAGTTATGATTATAGGGATATCGGTATTGAATTTGATTCTTATATGAAGTCTATTGATTCTTTATTGATTGGTGAGCCTCGTTTATTAGAAGTTGATAATCGTTGTGTCGTTCCTTGTGATACTAATATTCGATTTTGTATTACATCGGCTGATGTTATTCACTCTTGATCTCTTCCTTCTTTTTGTATTAAACTTGATGCTATGAGTGGTATTTTAAGTACTGTTACTTGTAGTTTTCCTATGGTTGGTGTTTTTTATGGTCAGTGTTCTGAGATTTGTGGTGCTAATCATAGTTTTATACCTATTTGTTTGGAGGTTTCTTTGTTGGAAAATTTTAAAGATTGATGTTATTTAATGTCTAGTTAATTTTGAGGTATTAGTATATTTTAGTATTATTCTTTTTCGAGGAGTCGGATTTATACCTTTATTGAATTAGCATAATTTAATGTATTTGTTTTAAGCGCAAAAGATTTTATTCAATTTTACTCTTTTAGTTTATAAAAAATATGACTTTGAAGCAGTTAAGAATCATAGAGTATATTTTTTTTTTATATATATATTAGTATTGCATACTATGTTAGGATATTTTCAAAGATTTTGATAAATAGAAGCAAAGTGTTTAAGGTGTAGTTTTTTTTTTTGTTACAAAAATAATTTTACTACTCTTAGTGTTGATACATCGAACTTTGTGATATCTGTTTTTAATTTTTATATTAGAAAATTATATATTGTTTTTTTTTTTTGTAGTTTTAATAATTTGAAGTTTTTTTGTTTTAAGTTTTATAACTTTACTACTTTTYTTTTYTTTTTTTTTTTTTAATTATAATTCTTTATAGTTTTTATTATCTAACAATTAGTAAATTAATAAATTATGTTTTTTTTTTTAATATAAATGAATTACTAATTATCTGGTCAAATGTTTATTAAAGACTTAGGATTTATATTAAATCTGTCTTCTGCCCTATGGTTTTTTTAAATGGCAGTCTTAGCGTGAGGACATTAAAGTAGCAAAATAATTTGTGCTTTTATTGGGTTCGAGTATGAATGAAGTTTTGGCTGGTGATATTTTTTTTTTTTTTTGAATTTAATATACATCTAAAAAGAGATGTTTATAATAAAACAAAGATAAGTCTTCGGAAATTTTATTTCTATTAAAAGTTTTTTTTTTTAGTAATTTATCTAGGGAAGATTATTATATAATTTTTTTTTACTATTTTTAATTTAAAAAATTACTCCGGAGTTAACAGAAAAACATGCCTTATGTAGTTCTTATATTTTGGTAAGTTTTACATCGATGTTGTATCTTTATTAGCTGAAGAGGAGAAATTTCAGTTTTTTAGACTGTTCTTCTTTTAATAAATAAAACGTGATATTAGTTTAATTCATCGTGAGATAGAATTGTTTATCTTGTTTATTATTTTTTTTTATCGGGATTAGTACGAAAGGAATTTCACTATAATTTTAAATTTTTTAATCTTTTTTTTAATTTTTTTTGTTTATTTTTTTCTTGTCTTAGTTTTCTTGTTTTTGATCCTTTAAAGAGTGCTTTTTTTTTAGTTCTTTCTTTAATTTTTTTGGTTTTTTTTATTTCTTTTGGTTTTTATGTTTGGTTTTCTTATTTTATTTGTTTGATTTTTTTGAGTGGTATTTTTGTTATTATTGTTTATTTTTCTAGTTTTTCTAAATATATTTATGTCAATATTAATTTTTTTCTTGTCCTTTTTGTTTTCTTGTTTTTTTTTTTTTATTCTTTTTTTTTCTTTTTAGATCCTAGTTATCATAATTCTTTAAATTTTCTTTATTATGATTTGTTTTTTTCTTTTATTTTTTGGGTTGTTTTTTGTTTGTTTTTTTTTATAAATTTTGTTAGCTTTTTTCTTTGTTTTTCTGGTGCTCTTCGACTGTATTAATTTTGGTTTATTAGTATAATAAGTATATTTGATTTCCAATCAAATGGTCATTAAACTATGCTATTTTAGTTTATGTAAAATGTCTAATTTGTAATTAGAAGAATTTTTAGCAACTTTCTAGTTTTTGTTTTTTATAGTACTAATCACAAAGATATTGGTAGTATTTATTTAATTTTTGGTTTATGAGCTGGTATAGTTGGTTCTGCTCTTTCTATGATTATTCGTATCGAGTTGAGTAAGCCTGGTATGTTTATTGGAGATGGTCAATTATATAATTCTATTTTAACTGCTCATGCTATTTTGATAATTTTTTTTATGGTTATACCTAGGATGATTGGTGGTTTTGGTAATTGGATGGTTCCTTTAATATTAGGTGCACCTGATATGAGTTTTCCTCGATTAAATAATATTAGTTTTTGATTATTACCTGCTTCTATTTTTTTGGTTTTTTTGGCTTGTTTTGTTGATAATGGTTTAGGTACTAGTTGAACTATTTATCCCCCTTTATCTACTTCAGGACATCCTGGTTCTAGTGTTGATTTGGCTATTTTTAGTTTACATCTTTCTGGTATTAGTTCTATTTTGGGTGGTATTAATTTTATGTGTACTATTAAAAATTTACGTTCTAGTTCTGTTTCTCTCAATAATATGAGTTTATTTATTTGAACTATTTTTGTTACTGTTTTTTTATTGGTTTTGTCTTTACCTGTTTTAGCTGGTGCTATTACTATGTTGTTAATTGATCGTAATTTTAATGGTTCTTTTTTTGATCCTAGTTTTGGTGGTAATCCTTTGATTTATCAGCATTTGTTTTGGTTTTTTGGTCATCCAGAAGTTTATATTTTAATTTTACCTGCTTTCGGTATTATTAGTCAATGTACTTTGTATTTGACTGGTAAAAAAGAAGTTTTTGGTTATTTGGGTATGGTTTATGCTATTTTGAGTATTGGTTTAATTGGTTGTGTAGTTTGAGCTCATCACATGTATACTGTTGGTATAGATTTTGATTCTCGTGCTTATTTTACTGCTGCTACTATAGTGATTGCTGTTCCTACTGGTGTAAAAGTTTTTAGATGGTTAGCTACTTTTTTTGGTACTGTTATAGTTTATCAACCTTTATTATTTTGAGTTATAGGTTTTATTTTTTTATTTACTATTGGTGGTTTAACTGGTGTTATATTATCTAATTCTAGAATTGACATTATTTTACATGATACTTATTATGTAGTGTCTCATTTTCATTACGTTTTAAGTCTTGGTGCTGTTTTTGGTTTGTTTGCAGGTGTTACTTTGTGATGATCTTTTATTACTGGTTTTGTTTTGAATAAAATTTATATGTATTCTGTTTTTTTTTTATTTTTTATTGGAGTTAATATGACTTTTTTTCCTTTACATTTTGCTGGTTTACATGGTTTCCCACGAAAATATGTAGACTATCCAGATGTTTATTCTTTCTGAAATGTTTTATCTTCTTTTGGTTCTCTTATTAGTATTTTTTCTCTTTTTTTTTTTGTTTTTGTTTTATTAGAATCTTTCATTAGTTATCGTGTTTTAGTTGTTGATTACTTTAATGGTGTTAGACCTGAAAATGCTAATTTAGGTTATAATTTTTACCATAGTTTCCAAGATGGGGTTTATTTGAGAGTGCCTCATAATTAATTGTTTTTATTTTTTATTGGTATTTTTTTCCTTTTTTATAAATTTCGACGTTTTATTTTTGTTATTATTTCTTTTGAATTTTTAATAATGGGAGTTTTTTATTTGTTTTCTTTTTTTTTTGGTTTTTTTTCTTTTTTTTACTTTTTATGTTTTAGTGTTTTTTGTAGTCTTATAGGTGTTGTTTTAATAGTTTATTTTATTAAGTTCTATGGTTGTGATTATGTTTTTTTTTAAAATCAYTTNNTATCAAACCCCAATTGAGTGGTTAGCTTAAGTTTAAAGCACCGGATTTTTAATCCGGGGATTAATCTGCTTAAAACTGTTTTTATTTTGATTTGAAATCAAAATTTGGATTTTTCCGCAGTTTTTGTCTTTATTTTTGATTTTTTTTTGTTGTTTTTTGTTTTTGTTTTTTGTTTTTGTTTTTTGTTTTGTTTTTGTTTTTTGTTCCTTTTTTTAAGTTTTCTTTCTTTTTTTTTGATTTTGGTTTTATTGTTTTTAAATTTAATTTTTATTTAAATAGTATTATTTTTTCTTTTGTTTTGATTTTGATTTCTGTTAGTGTTTTTTTTTATAGTCTTTATTATCTTAATATGGAAATTAATTTTTTTTATTATTTTTTTGTTTTGCTTGTTTTTATTTGTAGTATATTTTTTTTGGTTTTTTGTGATAGTGTTTTTTTTGTTTTGCTTGGTTGAGATTTGTTAGGTATTTCTAGTTTTTTTTTAGTTCTTTTTTATAATAATTGAGATAGTTGTAGTGGTTCTATGAATACTGTTTTAACCAATCGTATGGGTGATTTTTTTATTTTTGTTTTTTTTTCTTTGTCTTTTTTTACTTTTTTTAATTTTTTTAGTTTTTCCTATTTTTGTTTTTATTCTTCTTTTTTTCTTATTTTGGCTGCTTTTACTAAGAGTGCTCAGTTTCCTTTTGGTGGTTGATTACCTAAGGCAATGAGTGCTCCTACTCCTGTTAGTTCTTTAGTACATAGTAGTACTCTTGTTACTGCTGGTATTGTTTTGATGATTAAATTTAATGTTATTATTATGAGTTCTTTTCTTTTAAAGTTGGTTCTTATTTCTGGTGTTTTTACTATGTTTTTTTCTAGTTTTTGTGCTTTGTATGAGAATGATTTAAAGAAGGTTGTTGCTCTTAGTACTTTGTCTCAAATGGGTCTTTCAATGGTTTCTTTTGGTTTTGGTTTAAGTTTTCTTTGTTATGTTCATTTATTAAGTCATGCTATTTTTAAGAGTTGTCTTTTCATACAGATTGGTTATTTGATTCATTGTTCTTTTGGTCAACAGGATGGTCGTGGTTATTCTTTTGGTAATTTGCCTTATTTTGTTCAGCTTCAGATTTTAATTACTCTTTTTTGTTTGTGTGGTTTGTTTTTTTTAAGTGGTTCTGTTAGTAAAGATTATATTCTTGTTTTTTTTTTTTCTAGTTATTTTATGTTGTTTTTTTCTTTTTTTTTTTTTATTTCTGTTTTTATTACTTTTTTATATAGTTATCGCATTTGAAGTAGTCTTTTCTTAACTTTTTTTAATTCTTTATATTATAGTTGTAGTAGTTTTTTATTTTTTTTTATTAGTATTCCTTTGGTTTTTTTTTCTTTGTTTTTTATTTGGTGATTGAATCTTAATTTTTTTAGAATTCCTGTTGTTTTTGTTTATATTGATTTTTATTTTTTTTTTTTTTTTATTTTATTGTTTTTTTTTTTTTATTTTATTGTTTTCAAGTTTTTGTCTTTTTCTGTTTATTGTTTTTTGATGGATTATTTTCCTATTTTATTTACTCGTTTTTTTCATGATTTTAAGTTTTTTGATTTGTTTTTGAATAAGTTAAATCTTACTTTTTTTTCCTTTTTTTCTTTTTCTAGTTTTATTTCTATATTTTCTTATTTTAATAAGTTTAATTTTTTAGTTGTTTTCATTTTTCTTATTTTTGTTGTTTTTTAGATATCTAATTTATTTTTTTAGTTTTTTAAAGTTTTTTTTTTTNTTGATTTTTTTTTTTTTTTATGATTTTTTTTTTTTGTTTTTTTCTTTTGCTTTTTGTTTTTTTTGTTTTAGTTTTTTTTGTTGGTCTGGTAATTTTTTTTTAATTGATTCTTATTTTTATGTTGCTGTTTGTTTTATGTCTGTTTTTATTTTTTCTTTGGTTTTGGTTTCTGAACGTCATCGTGTTATTGTTTTTTTTTCTAAGGTTCTTTTGGTTATTTCTTTTTTTTTTTTTTTTTCTTATAGTGTTTTTTATCTATATGTTTTTTTTGAACTTTCTATGGTTCCTATTATTATTTTAATTCTTGGTTATGGTTATCAGATTGAGAAGGTTAATTCTTTTTTTTATCTTGTGTTTTATGCTACTTTTTGTAGTGTTCCTTTTCTTTTTGTTTATTTTAGTTTGGATTTTTTTTTTGTTGTTCCTTATTTTGATTGTTTTATTTCTTGGGAGATGGTTTTTATTATTAGTTTGGCTTTTATAATGAAATTTCCTGTTTTTTTTTTACATCTTTGGTTGCCTAAAGCTCATGTTGAAGCTCCCACTTCTGCTAGTATTTTATTAGCTGGTTTGTTGTTGAAGTTTGGTACTGTTGGGTTTGTTCGTATTATAAAGAGTCTTAGTTATTGTCATATTAATTATTGATTTTTTTTTTCGGTTTTAGGTATGTTTATTTCTTGTTTTGTTTGTGTTTTTCAGAGTGATTTTAAGTCTTTAGCTGCTTATTCTTCTGTTGTTCATATGAATTTTTTGTTGTTTTTTCTTTTGTTTTTTGGTTTGTATTCCAAAACTGGTAGTTTTTTAATAATGGTTTCTCACGGATACACTTCTTCTGTTATGTTTTATTTCATTGGTGAGTTTTATCGTTCTTTAGGTAGTCGAATGATTTATTTTTTGAACAGTTTTATGTCTTCTAGTTTTATTTTTTCTTTTTTAATTTCTTTGGTTTTTTTATCTAATTGTGGTATACCTCCTTCTATTTCTTTTTTTTCTGAGTTTTTTTCTTTTTCTGGTTTTTTTTCTTTGTTTTATAATGTTTTTTTTTTGGTTTTTTTTTATTTTTTTGTTTCTTTTTATTATTGTGTTTATATTATTGTTATTTCTTTTTTAGGTAAGAAGTTTTTTTTTTTTAAGAGTTGATTTTTTTTTTGGTCTCTTCCTTTAATTTTTTTTTGTTTTAATGTGTTTGGTTTTTTTTTATTTTTTTAATAGATTTAAGTTAAGTTAAACTATTAGTCTTCAAAACTAAAAATTTTATCTATAAGGTATTTAGTAGGAATTTTCTATATCCAATTGCGGTTTGGAAGTTTTTTTACCTTAACAAATTTTAGGCGAGTCTTCTAAACTTGTTTTGGGGTTTCCCGTTTGTTTTTTAAGTTTTTTCATAATTTCCATGTTTTGAGTTTTTCTTCTTATCCTTTTTTTATGTTTATTTCTTTAAGTTCTCTTTTTTCTTCTTTTGTTGTTTTTTTCAAGTTTGGTATTTTTTTTTTTCTTTTTTTTTCTTTTTTTTCTTTTTTATTTCTTATTTTTTGTTGGTTTAAGGATATTTGTATAGAGGGTCTTTGCGGTTATCATAATTTTTATGTTATAGATGGTTTTAAGTTTGGTTTTGTTTTGTTTATTTTTAGTGAATTTATATTTTTTTTTAGTGTTTTTTGGTTTTATTTTGATTCTGCTTTAGTTCCTGCTCATGAAATTGGTTGTGGTTGGGGATTTTTTGGTTTGGATAAGATTAATCCTTTTGGAGTTCCTCTTTTAAATACTGTTATTCTTCTTAGAAGTGGTGTTACTGTTACTTGGTCTCATTATTGTCTTTTGAATAATTTTTATTGTTTAGATGGTTTGATTTTAACTATTCTTCTTTCTTTTATTTTTGTTTTGGTTCAGTTTTTTGAGTATAAGAGTTCTAGTTTTTCTATCTCTGATGGTGTTTATGGTAGTATTTTTTATTTTTCTACTGGTTTTCATGGTTTTCATGTTATTCTAGGTGCTGTTTTCCTCACTTATAATCTTTTTCGTTTTTTATTATATCATTTTAATTATTCTCATCATTTGGGTTATGAGTTTTCTATTTTGTATTGGCATTTTGTAGATGTTGTTTGGTTATTTTTATTTGTTTTTGTTTATTGGTGAGGTTATTAGGTTTTATTTTTACTTTTTGGATTTTTTTAATTTTTTTGATTTTTTTCTTTTTGTTTTTGTTTTACAGTTTATTTTTTGTCAAAAAGATAGATTAATTAATGTTTTTTTTAATAAGTTTTTTTCTTTTTTAGTTGGTGTTTTTTCTTATAATTCTTCTTGTTTTATTAGATATATTTTTTCTTCTTTTATTTTTGTTTTTTTGTTGACTTGTTGTTTTGGAGGTTATTTTAGTTATTCTTTTTGTCCTTTGGGTATTATTGAGTTTACTTTTTTTTTTTCTTTTGTTTCTTGATTTTCTACTTTTTTGTTTTTGATTTCTAGTCAGAAATTTTCTGTTTATATGAAGAAGTCTGGTGATGGTTTTTTTAAGACTTTTTTTTTGTTGTTTGTTGAGATTATTAGTGAGTTTAGTCGTCCTATTGCTTTAAGTGTTCGTTTGTTTGCTAATATTATAGTTGGTCATGTTATTAGTGCTTGTTTTTATGTTTTTTTTGAGTGTGTTTTTGGTTTTTCTTTTTTAATTGTTTTTGCTATTGTTTTTGAGTGTTTTGTTTTTGTTTTGCAGAGTTATATTTTTTCTCGTTTAATTTACTTATATATTAACGAGTAGCTTTTTAGTTTATTTAAAATTTTTACTTGTGGTGTAAAAGAAATTTGAGCTTTGTAAGTTAGTTTAAGTAGAATTTTTGTTTTTGGTACAAATGGTTATCTTACATTGAGGATTATTTTAATTTAGAATATTTAGCTGTTAACTAAAAGGTTTATCTTCATAAGAGTTTAGTTTATATTTAAAATATTAAATTGTAAATTTAAAGTTTTTTGCTCTTGCAGTAATTAGTTTAATTAAAATATAACATTTGGATTGTTAAGTTTTTTTACTGATTTTTCTTTTATTTTTTTGTTATTATTGTTTTTTTTTTAAATTGTTTTATTTGTAATATTGTTTTTTGATGGAGTATTTTTTTTTTAATGACTCTTGTTTTTGTTTTTTTAAATTTTAATAATTCTTATTCTTCTATTAACTATTTTATTTTTCAGGAGTTTCTTGGTTTGCTTTTTGTTTTTTTTTCTTTTGGTATTCTTCAATTTTTTATTATTTTATTAAAAGTTGGTGTTTCTCCTTTTCATTTTTGGTGTTTAAATATTTTTAATGGTCTTAGAGGTTTTAATACTTTTTGATTTCTTACTTTTCAGAAGTTACCTTACTTTCCTGTTTTTTCTTTTATTTTTGATTATAGTTTTTTTTTTTTTCTTGTTTTTGGTATTATTTTTTGTTATTTTAATCTTTTTTTTTGTAAGTCTTTTAAGAGCATAGTTTTTATTTCTTCTGTTGAGTCTTTTAATTGGTTGTTAATTTCTCTTTTCTCTTCTTTGTTTTCTGGTTTTTTTTTGTTTCTTTACTATGTTTTTGTTATGTTTTTTTTGTTGGATTATAGTTCTACTAAAGGTTATGATTTTTATAATTGGGAATTGGTTTTTCTTTTTATAAATTTTCCTATGACTATTACTTTTTTTGTTAAAATTTTTTCTATTATTTTTTTTTTTAATATTAGTTCTTTTTATCTGTTGTTTGTTTTATTTTTAATGGTCTTTTCTGTTTTTGGTTTTGGTTTTTGGTTTTTTAATGTTGGTTTGAAATTTAGTTATTATGGTTTTTATAATTTTAGTTTTTTTTATTTTTTTTTTTTTCCTTTGATGTTTTTTTGTCTTTTTTAAAAGAGTTTTAGTTTATATAGAATTTATCACTTACAATGATGGGGTTTAAACTCTTACCAATTTAGTAAAATTTTATTATATTGCTTTGATATGGCAAAGTTCTTTTTGATTTGGTATTTTTTGTTTTGTTTTTAGTGGCTCTTTTTTCTTTTTTATTTGCTTTTTTTTTTTATTTATTTGTTTGTTTTGCTTCTTTTTTTGATTTTTATTTTTGTAAGTCTTCTTCTTTTGAGAGTGGTTTTATGAGTGTTGGTTTAATTCAGAATTCTTTTAGAATTCACTTTTTTGTTATTATAATCATGTTTGTTGTTTTTGATTTGGAGATTGTTATTTTTATTGGTATTCTTATTTCTGATTTAAATTCTTTTGTTTGTTTTTTTTTTTTGTTTTTTTTTTTGTTCTTGTTTTTTTATATGGAGTGGTATTATGGTAAGCTTGTTTGAAATTTTTAATATTAAAAAACTTTATTATAATTTAGTATATCTCGTTGTCGTTGAGAAGGTTTTAAGTTTTATCTTATTATTATATTTTTTTTTTTTCTTGTTTTTAGTATCAAAAACCGATTGGGGTTTTGATATATTATATATTATATATTATAAAAATAATATAAATATAATATATTTATTAATTATATTTATATATAAATAATTATATTTATATATATAAATAATTATATTTATATTATTTTTATTATGTATGTATGTATATTTATGTTGATATTAATTAGTTAATATCATATCCTTTGTTTAGGATAATTGTTTGATGGAGATTTTATTAATTAGGTAGACTTGTTTAATTTAAGCTGGTAAACTTTGAACTTTCTTAAGTCYCAAAAGTTTCAGGAAAACAAGTCTACCTAATTAATGGTTTTATTTTAATTGAAATTATATGTCTATGAGTTCGATTAAAATAAAATTTTGTAGTATGATNNNNNNNNNNNNNNNNNNNNNNNNNNNNNNNNNNNNNN
>Cambodia_Human_L20 - m
GTCGTTTATTTTTCGATTTTTTTATTTATGATTTTGTTGGTTTTTTTTGTTGTTTTTTTTGTTATACAGAGTATTGCTTTTATTACTTTATATGAGCGTCATTTGTTGGGTCTTAGTCAATCTCGACTTGGTCCTACAAAGGTAGGTTTTTTTGGTGTTTTTCAGGCTATTGTAGATGGAGTTAAGCTTTTAAGTAAAGAACAATTTTTACCTTATAATTCTTCTTATTTCTTTTTTTTGTTTATTCCTTCTGTTTCTTTTTGTTTGATATATTTGGAGTGGTTTGTTCTTCCTTTTTTTTTTGATTTTTTTACTTTTAATTATTCTGTTTTGTTTTTTCTTTGTTTAATTGGTTTTTCTGTTTATGCTACTTTAATTTCTGGAATTGTTTCTAAATCTAAGTATTCTATAATTGGTTCTATTCGTTCTAGTAGTCAGAGTATTTCTTATGAGATTTCTTTTACTTTTTTTGTTTTCTGTATTGTTCTTCATGTTGGTGTTTTTAGTTTTTTTAGTTTTTTTAGTTTTAGTATAGTTGTTCTTTTTTTTCCTTTTCTTATTATGATTATTGGTGAGCTTAATCGTGCTCCTTTTGATTTTTCTGAGGGTGAGAGTGAACTTGTTAGTGGTTATAATATTGAATATTCTAGTGTTGCTTTTGTTCTTTTGTTTTTGAGTGAGTATGGTGTTTTGATTTTTTTTTGTGTTCTTTTTTCTTTTTTATTTTTTGGTGGTTCTATTTTTATGTCTTTTTTTATTTTTTCTCTTTTGATTTTTATTCGTAGTTCTTTCCCTCGTTATCGTTATGATTTAATGATAGGTTTTTTTTGATTTGTTATGTTACCTATTTCTATGATTTTGTTTTTGTTTTTTTGTTTGTTATTTTTTTAGGGATTTAGTTTATATTAAAATGTTTGTTTTGCATACAAAAGAATTTTTTCTCTGGGTTTTTTTTTTTAGTTTATAGATTTGATTATGGTCATTGTAATGATAAAATGGTGTTATATAATTTTTAATCACTTGAGTGGACAATGTTTTTCTATCCCGGCAATGTATTGCTTGTATAAACTCAGTACCAGAATAATCGGATAGACTGAGTAAGCTTATACCCTAAATGTGTTTTGGCCATGGTTTTTTTTTTGATTTTTTTACAACTGTTTAGTGCAATGTGCAGTTTTTTTTTGTTGTTTTATCTTGGTCAATAAGATTAGATAAATGACCTGGATTAGTACCCAGTTAATCTAAATTTAAAAGTTGCAGGAGTAAAGTAATATTTAAACTGTAATAATATTGGCGGATTTTTTAATTATCTTTGGAGGTTGAGCTGTAATTGAGAACCCTCATTATCAGCTTTGATTTTTGTCGCATGTATGATCGTTTATGTCCTTCTTAAAGAGGTGCATTAAAGATTATTTGGTGTTTAATCAATGATATCTATTAAAACAGATAAATACCTGGTATATATCAAAGTTTTCGTTTGACCTACAATATCTTATGTTTCGGATAAGGGGGAGAGATTTTCCTTTGAAGTTGTAAAAGACAGTAAATGCTTTTTAATGTAGCATTGAAGTATTTAGAGAAATCGTACAAATCATCCATCAATTGCCCACAGGGGAGTAAGTTGTAGTAAAGTAGGTGTAGGGGAATCTGTACCTAGTTTAAGTTGGTTATATTTTAATAATTTGGTTTTTTTCCAAGTGTTTTTTCCTTCTTTAATAAGTTAGTATATTTTAGTACATTGGGTTCATATCCTAAAGGAGAATTTTCACTTATTTTTTATTGTTTTTTTTATTTAATTTTTTCTTTTTTAAGGGGGTACTTTTAAGGTTTTTGGGAGTTATTAGTATAAGAAGTATTTTTAATTGCAAATTAAAAGGTTAATAGCTTTTTTTATTCTTTTAAGTTTTTAAATGTTCCTGTCAGTTTTTCTTTATCTGTTTTTTGAAATTTTGGTAGTATTTTGGGTATGGTTCTTTTTTTTCAGATTTTTAGTGGTTTATTTTTATCTTTTTATTATGTTGCTGATGGTTTTAATTCTTTTTCTAGTGTCCAGTATATTATAAGTGATGTTAATTTTGGTTGGGTTTTTCGTATTTTGCATTTTAATGGTGCTAGTTTATTTTTTTTTTTTTTGTATTTACATTTTTTTAAGGGTCTTTTTTTTTGTAGTTATCGTTTATCTGGTACTTGGATTATTGGTTTAACTATTTTTTTTTTTGTTATAATGGAGGCTTTTATAGGTTATGTTTTAGTTTGGGCTCAGATGAGTTTTTGAGCTTCTGTTGTTATTACTAGTCTTTTAAGTGTTATTCCTTATTTTGGTTTTTCTATTGTTTATTGAATTTGGAGTGGTTTTTCTGTTGTTAATTCTACTCTTAAGTTTTTTTTTGTTATTCATTTTTTAATGCCTTGGTTGGTTTTTCTTTTAGTTTTTGTTCATTTATTTTTTTTACATTCTACTGGTAGGACTTCTGTTTTATATTGTCATGGTGATTATGATAAAATTAGTTTTTTTCCTTATTATTTTTATAAGGATTCTTATAATTTGGTTGTTTTTTTTCTTTTTTTTATTTTTTCTTTTTTTTTTCCTTTTTTACTTGGTGATCCTGAGATGTTTGTTGAGTCTGATCCAATGGTTAGACCTGTACATATTGTTCCTGAGTGATATTTCTTATTTGCTTATGCTATTTTGCGTGCTATTCCTAATAAAGTTTTAGGAGTTTTTTTTCTTGTTTTTAGTATTTTTATTTTTTATTTTTATGTTTTTTTTAATAATTATTATAGTGTTCTTGATAATTTGAATTTTTTTTTGGTTGTTTTTTTTATTTTGGTTTCTGTTTTTTTAAGTTGATTAGGTCAGTGTCATGTTGAATATCCTTTTATTGATTTGAGAGTTGTTTTTTCTTTTTTGTATTTTTTTTTTGCTTTTTTAATTGTTTTTTCTCGATTTTTAACTAAATTTATTTTTTCTTAGTAAACTTAGTATAATTTATTATATTGGATTTAGGATCCTGGGATTTTTGTTTACTTTTAATTATTTTCAAGGTTACATGATAGGGTTTTCTAATAATTATCTTTGTAGATATATGGATTGGTTTCATAATTTTAATTGTAGTTTGTTATTTGGTGTTTTATTTTTTGTTTTTATAGTTATTGTTAATCTTTTTGTTAATTCTTATTATTTTAAGAGTCATAATATTGAGTATCAATTTGGTGAGTTTTTATGTAGTTTGTTACCTTTATTTATTTTGGTTTTTCAAATGTTTCCTTCTTTATCTTTGTTGTATTTTAGTGGTTTGTCTTATTTAGATAGTAGTTTAACTGTTAAAGTTGTTGGTCATCAGTGGTATTGGAGTTATGATTATAGGGATATCGGTGTTGAGTTTGATTCTTATATGAAGTCTATTGATTCTTTATTGATTGGTGAGCCTCGTTTATTAGAAGTTGATAATCGCTGTGTTGTTCCTTGTGATACTAATATTCGATTTTGTATTACATCGGCTGATGTTATTCATTCTTGATCTCTTCCTTCTTTTTGTATTAAACTTGATGCTATGAGTGGTATTTTAAGTACTGTTACTTGTAGTTTTCCTATGGTTGGTGTTTTTTATGGTCAGTGTTCTGAGATTTGTGGTGCTAATCATAGTTTTATGCCTATTTGCTTGGAGGTTTCTTTGTTGGAAAATTTTAAAGATTGATGTTATTTAATGTCTAGTTAATTTTGAGGTATTAGTATATTTTAGTATTATTCTTTTTCGAGGAGTCGGATTTATACCTTTATTGAATTAGCATAATTTAATGTATTTGTTTTAAGCGCAAAAGATTTTATTCAATTTTACTCTTTTAGTTTATAAAAAATATGACTTTGAAGCAGTTAAGAATCATAGAGTATATTTTTTTTTTATATATATATTAGTATTGCATACTATGTTAGGATATTTTCAAAGATTTTGATAAATAGAAGCAAAGTGTTTAAGGTGTAGTTTTTTTTTTTGTTACAAAAATAATTTTACTACTCTTAGTGTTGATACATCGAACTTTGTGATATCTGTTTTTAATTTTTATATTAGAAAATTATATGTTGTTTTTTTTTTTTGTGGTTTCAATAATTTGAAGTTTTTTTGTTTTAAGTTTTATAACTTTACTACCTTACTTTTCTTTTTTTCTTTTTAATTATAATTCTTTATAGTTTTTATTATCTAACAATTAGTAAATTAATAAATTATGTTTTTTTTTTTAATATAAATGAATTACTAATTATCTGGTCAAATGTTTATTAAAGACTTAGGATTTATATTAAATCTGTCTTCTGCCCTATGGTTTTTTTAAATGGCAGTCTTAGCGTGAGGACATTAAAGTAGCAAAATAATTTGTGCTTTTATTGGGTTCGAGTATGAATGAAGTTTTGGCTGGTGATATTTTTTTTTTTTTTTGAATTTAATATACATCTAAAAAGAGATGTTTATAATAAAACAAAGATAAGTCTTCGGAAATTTTATTTCTATTAAAAATTTTTTTTTTTAGTAATTTATCTAGGGAAGATTATTATATAATTTTTTTTTACTATTTTTAATTTAAAAAATTACTCCGGAGTTAACAGAAAAACATGCCTTATGTAGTTCTTATATTTTGGTAAGTTTTACATCGATGTTGTATCTTTATTAGCTGAAGAGGAGAAATTTCAGTTTTTTAGACTGTTCTTCTTTTAATAAATAAAACGTGATATTAGTTTAATTCATCGTGAGATAGAATTGTTTATCTTGTTTATTATTTTTTTTTATCGGGATTAGTACGAAAGGAATTTCACTATAATTTTAAATTTTTTAATCTTTTTTTTAATTTTTTTTGTTTATTTTTTTCTTGCCTTAGTTTTCTTGTTTTTGATCCTTTAAAGAGTGCTTTTTTTTTAGTTCTTTCTTTAATTTTTTTGGTTTTTTTTATTTCTTTTGGTTTTTATGTTTGGTTTTCTTATTTTATTTGTTTGATTTTTTTGAGTGGTATTTTTGTTATCATTGTTTATTTTTCTAGTTTTTCTAAATATATTTATGTTAATGTTAATTTTTTTCTTGTTCTTTTTGTTTTCTTGTTTTTTTTTTTTTATTCTTTTTTTTTCTTTTTGGATCCTAGTTACTATAATTCTTTAAATTTTTTTTATTATGATTTGTTTTTTTCTTTTATTTTTTGGGTTGTTTTTTGTTTGTTTTTTTTTATAAATTTTATTAGTTTTTTTCTTTGTTTTTCTGGTGCTCTTCGACTATATTAATTTTGGTTTATTAGTATAATGAGTATATTTGATTTCCAATCAAATGGTTATTAAACTATGCTATTTTAGTTTATATAAAATGTCTAATTTGTAATTAGAAGAATTTTTAGCAACTTTCTAGTTTTTGTTTTTTATAGTACTAATCATAAAGATATTGGTAGTATTTATTTAATTTTTGGTTTATGAGCTGGTATAGTTGGTTCTGCTCTTTCTATAATTATTCGTATCGAGTTAAGTAAGCCTGGTATGTTTATTGGGGATGGTCAATTATATAATTCTATTTTAACTGCTCATGCTATTTTGATAATTTTTTTTATGGTTATACCTAGTATGATTGGTGGTTTTGGTAATTGAATGGTTCCTTTAATATTAGGTGCACCTGATATAAGTTTTCCTCGATTAAATAATATTAGTTTTTGATTGTTACCTGCCTCTATTTTTTTGGTTTTTTTGGCTTGTTTTGTTGATAATGGTTTAGGTACTAGTTGAACTATTTACCCTCCTTTATCTACTTCAGGTCACCCTGGTTCTAGTGTTGATTTGGCTATTTTCAGTTTACATCTTTCTGGTATTAGTTCTATTTTAGGTGGTATTAATTTTATGTGTACTGTTAAAAATTTACGTTCTAGTTCTGTTTCTCTTAATAATATGAGTTTATTTATTTGGACTATTTTTGTTACTGTTTTTCTATTGGTTTTGTCTTTACCTGTTTTAGCTGGTGCTATTACTATGTTGTTAATTGATCGTAATTTTAATGGTTCTTTTTTTGATCCTAGTTTTGGTGGTAATCCTTTGATTTATCAGCATTTGTTTTGGTTTTTTGGTCATCCGGAAGTTTATATTTTAATTTTACCTGCTTTTGGTATTATTAGTCAATGTACTTTATATTTGACTGGTAAAAAAGAAGTTTTTGGTTATTTGGGTATGGTTTATGCTATTTTAAGTATTGGTTTAATTGGTTGTGTAGTTTGAGCTCATCACATGTATACTGTTGGTATGGATTTTGATTCTCGTGCTTATTTTACTGCTGCTACTATAGTAATTGCTGTTCCTACTGGTGTAAAAGTTTTTAGATGGTTAGCTACTTTTTTTGGTACTGTTATAGTTTATCAACCTTTGTTATTTTGAGTTATAGGTTTTATTTTTTTATTTACTATTGGTGGTTTAACTGGTGTTATATTATCTAATTCTAGAATTGACATTATTTTACATGATACTTATTATGTAGTATCTCACTTTCATTATGTTTTAAGTCTTGGTGCTGTTTTTGGTTTGTTTGCAGGTGTTACTTTGTGATGGTCTTTTATTACTGGTTTTGTTTTGAATAAAATTTATATGTATTCTGTTTTTTTTTTATTTTTTATTGGAGTTAATATGACTTTTTTTCCTTTACATTTTGCTGGTTTACATGGTTTCCCACGAAAATATGTGGATTATCCAGATGTTTATTCTTTTTGAAATGTTTTATCTTCTTTTGGTTCTCTTATTAGTATTTTTTCTCTTTTTTTTTTTGTTTTTGTTCTATTAGAATCTTTTATTAGTTATCGTGTTTTAGTTGTTGATTACTTTAATGGTGTTAGACCTGAAAATACTAATTTAGGTTATAATTTTTATCATAGTTTCCAAGATGGGGTTTATTTGAGAGTACCTCATAATTAATTGTTTTTATTTTTTATTGGTATTTTTTTCCTTTTTTATAAATTTCGACGTTTTATTTTTGTTATTATTTCTTTTGAATTTTTAATGATGGGAGTTTTTTATTTGTTTTCTTTTTTTTTTGGTTTTTTTTCTTTTTTTTACTTTTTATGTTTTAGTGTTTTTTGTAGTCTTATGGGTGTTGTTTTAATAGTTTATTTTATTAAGTTTTATGGTTGTGATTATGTTTTTTTTTAAAATCACATANTATCAAACCCCAATTGAGTGGTTAGCTTAAGTTTAAAGCACCGGATTTTTAATCCGGGGATTAATCTGCTTAAAACTGTTTTTATTTTGATTTGAAATCAAAATTTGGATTTTTCCGCAGTTTTTGTCTTTATTTTTGATTTTTTTTTATTGTTTTTTGTTTTTGTTTTTTGTTTTTGTTTTTTGTTTTGTTTTTGTTTTTTGTTCCTTTTTTTAAGTTTTCTTTCTTTTTTTTTGATTTTGGTTTTATTGTTTTTAAGTTTAATTTTTATTTAAGTAGTATTGTTTTTTCTTTTGTTTTGATTTTGATTTCTGTTAGTGTTTTTTTTTATAGTCTTTATTATCTTAATATGGAAATTAATTTTTTTTATTATTTTTTTGTTTTACTTGTTTTTATTTGTAGTATATTTTTTTTGGTTTTTTGTGATAGTGTTTTTTTTGTTTTGCTTGGTTGAGATTTGTTAGGTATTTCTAGTTTTTTTTTAGTTCTTTTTTATAATAATTGAGATAGTTGTAGGGGTTCTATGAATACTGTTTTGACCAATCGTATGGGTGATTTTTTTATTTTTGTTTTTTTTTCTTTGTCTTTTTTTACTTTTTTTAATTTTTTTAGTTTTTCTTATTTTTGTTTTTATTCTTCTTTTTTTCTTGTTTTGGCTGCTTTTACTAAGAGTGCTCAGTTTCCTTTTGGTGGTTGATTGCCTAAGGCAATAAGTGCTCCTACTCCTGTTAGTTCTTTGGTACATAGTAGTACTCTTGTCACTGCTGGTATTATTTTGATAATTAAATTTAATGTTATTATTATGAGTTCTTTTCTTTTGAAGTTGGTTCTTATTTCTGGTGTTTTTACTATGTTTTTTTCTAGTTTTTGTGCTTTATATGAGAATGATTTAAAGAAGGTTGTTGCTCTTAGTACTTTATCTCAAATGGGTCTTTCTATGGTTTCTTTTGGTTTTGGTTTAAGTTTTCTTTGTTATGTTCATTTATTGAGTCATGCTATTTTTAAGAGTTGTCTTTTCATACAGATTGGTTATTTGATTCATTGTTCTTTTGGTCAACAGGATGGTCGTGGTTATTCTTTTGGTAATTTACCTTATTTTGTCCAGCTTCAGATTTTGATTACTCTTTTTTGTTTGTGTGGTTTGTTTTTTTTGAGTGGTTCTGTTAGTAAAGATTATATTCTTGTTTATTTTTTTTCTAATTATTTTATGTTGTTTTTTTCTTTTTTTTTTTTTATTTCTGTTTTTATTACTTTTTTATATAGTTATCGTATTTGAAGTAGTCTTTTTTTAACTTTTTTTAATTCTTTATATTATAGTTGTAGTAGTTTTTTGTTTTTTTTTATTAGTATTCCTTTGGTTTTTTTTTCTTTATTTTTTATTTGGTGGTTGAATCTTAATTTTTTTAGAATTCCTGTTGTTTTTGTTTATATTGATTTTTATTTTTTTTTTTTTTTTATTTTATTGTTCTTGTTTTTTTATTTTATTGTTTTTAAGTTTTTATCTTTTTCTGTTTATTGTTTTTTGATAGATTATTTTCCTATTTTGTTTACTCGTTTTTTTTATGATTTTAAGTTTTTTGATCTGTTTTTGAATAAGTTAAATTTTACTTTTTTTTCTTTTTTTTCTTTTTCTAGTTTTGTTTCTATATCTTTTTATTTTAATAAGTTTAATTTTTTAGTTGTTTTCATTTTTCTTATTTTTGTTGTTTTTTAGGTATCTAATTTATTTTTTTAGTTTTTTAAAGTTTTTTTTTTTWTTGATTTTTTTTTTTTTTTATGATTTTTTTTTTTTGTTTTTTTCTTTTGCTTTTTGTTTTTTTTGTTTTAGTTTTTTTTGTTGGTCTGGTAATTTTTTTTTAATTGATTCTTATTTTTATGTTGCTGTTTGTTTTATGTCTGTTTTTATTTTTTCTTTGGTTTTAGTTTCTGAGCGTCATCGTGTTATTGTTTTTTTTTCTAAGGTTCTTTTGGTTATTTCTTTTTTTTTTTTTTTTTCTTATAGTGTTTTTTATTTGTATGTTTTTTTTGAGCTTTCTATAGTTCCTATTATTATTTTAATTCTTGGTTATGGTTATCAGATTGAGAAGGTTAATTCTTTTTTTTATCTTGTGTTTTATGCTACTTTTTGTAGTGTTCCTTTTCTTTTTGTTTATTTTAGTTTGGATTTTTTTTTTGTTGTTCCTTATTTTGATTGTTTTATTTCTTGGGAAATGGTTTTTATTATTAGTTTGGCTTTTATAATGAAATTTCCTGTTTTTTTTTTACATCTTTGGCTACCTAAAGCTCATGTTGAAGCTCCTACTTCTGCTAGTATTTTATTAGCTGGTTTGTTATTGAAGTTTGGTACTGTTGGGTTTGTTCGTATTATAAAGAGTCTTAGTTATTGTCATATTAATTATTGGTTTTTTTTTTCAGTTTTGGGTATGTTTATTTCTTGTTTTGTTTGTGTTTTTCAGAGTGATTTTAAGTCTTTAGCTGCTTATTCTTCTGTTGTTCATATGAATTTTTTGTTGTTTTTTCTTTTGTTTTTTGGTTTATATTCTAAAACTGGTAGTTTTTTAATGATGGTTTCTCATGGTTATACTTCTTCTGTTATGTTTTATTTTATTGGTGAGTTTTATCGTTCTTTAGGTAGTCGAATGATTTATTTTTTGAATAGTTTTATGTCTTCTAGTTTTATTTTTTCTTTCTTGATTTCTTTGGTTTTTTTATCTAATTGTGGTATACCTCCTTCTATTTCTTTTTTTTCTGAGTTTTTTTCTTTTTCTGGTTTTTTTTCTTTGTTTTATAATGTTTTTTTTTTGGTTTTTTTTTATTTTTTTGTTTCTTTTTATTATTGTGTTTATATTATTGTTATTTCTTTTTTAGGTAAGAAGTTTTTTTTTTTTAAGAGTTGATTTTTTTTTTGATCTCTTCCCTTAATTTTTTTTTGTTTTAATGTTTTTGGTTTTTTTTTATTTTTTTAATAGATTTAAGTTAAGTTAAACTATTAGTCTTCAAAACTAAAAATTTTATCTATAAGGTATTTAGTAGGAATTTTCTATATCCAATTGCGGTTTGGAAGTTTTTTTACCTTAACAAATTTTAGGCGAGTCTTCTAAACTTGTTTTGGGTTTTCCCGTTTGTTTTTTAAGTTTTTTCATAATTTCCATGTTTTGAGTTTTTCTACTTATCCTTTTTTTATGTTTATTTCTTTAAGTTCTCTTTTTTCTTCTTTTGTTGTTTTTTTCAAGTTTGGTATTTTTTCTTTTCTTTTTTTTTCTTTTTTTTCTTTTTTAGTTCTTATTTTTTGTTGGTTTAAAGATATTTGTATGGAGGGTCTTTGTGGTTATCATAATTTTTATGTTATAGATGGTTTTAAGTTTGGTTTTGTTTTGTTTATTTTTAGGGAATTAATGTTTTTTTTTGGTGTTTTTTGGTTTTATTTTGATTCTGCTTTGGTTCCTGCTCATGAGATTGGTTGTGGTTGGGGATTTTTTGGTTTTGATAAGATTAATCCTTTTGGAGTTCCTCTTTTAAATACTGTTATTCTTCTCAGAAGTGGTGTTACTGTTACTTGGTCTCATTATTGTCTTTTGAATAATTTTTATTGTTTAGATGGTTTAATTTTAACTATTCTTCTTTCTTTTATTTTTATTTTGGTTCAGTTTTTTGAGTATAAGAGTTCTAGTTTTTCTATTTCTGATGGTGTTTATGGTAGTATTTTTTATTTTTCTACTGGTTTTCATGGTTTTCATGTTATTTTAGGTTCTATTTTTTTGACTTATAATCTTTTTCGTTTTTTATTATATCATTTTAATTATTCTCATCATTTGGGTTATGAGTTTTCTATTTTGTATTGGCATTTTGTAGATGTTGTTTGGTTATTTTTATTTGTTTTTGTTTATTGGTGAGGTTATTAGGTTTTATTTTTACTTTTTGGATTTTTTTAACTTTTTTGATTTTTTTATTTTTGTTTTTGTTTTACAGTTTATTTTTTGTCAAAAGGATAGTTTAATTAGTGTTTTTTTTAATAAGTTTTTTTTTTTTTTAGTTGGTGTTTTTTCTTATAATTCTTCTTGTTCCATCAGATATATTTTTTCTTCTTTTATTTTTGTTTTTTTGTTGACTTGTTGTTTTGGTGGTTATTTTAGTTATTCTTTTTGTCCTTTGGGTATTATTGAGTTTACTTTTTTTTTTTCTTTTGTTTCTTGATTTTCTACTTTTTTGTTTTTGATTTCTAGTCAGAAGTTTTCTGTTTATATGAAGAAGTCTGGTGATGGTTTTTTTAAGACTTTTTTTTTATTGTTTGTTGAGATTATTAGTGAGTTTAGTCGTCCTATTGCTTTGAGTGTTCGTTTGTTTGCTAATATTATAGTTGGTCATGTTATTAGTGCTTGTTTTTATGTTTTTTTTGAGTGTGTTTTTGGTTTTTCTTTTTTAATTGTTTTTGCTATTGTTTTTGAGTGTTTTGTTTTTATTTTGCAGAGTTATATTTTTTCTCGTTTAATTTATTTGTATATTAACGAGTAGCTTTTTAGTTTATTTAAAATTTTTACTTGTGGTGTAAAAGAAATTTGAGCTTTGTAAGTTAGTTTAAGTAGAATTTTTGTTTTTGGTGCAAATGGTTATCTTACATTGAGGATTATTTTAATTTAGAATATTTAGCTGTTAACTAAAAGGTTTATCTTCATAAGAGTTTAGTTTATATTTAAAATATTAAATTGTAAATTTAAAGTTTTTTGCTCTTGCAGTAATTAGTTTAATTAAAATATAACATTTGGATTGTTAAGTTTTTTTACTGATTTTTCTTTTATTTTTTTGTTATTTTTGTTTTTTTTTTAAATTGTTTTATTTGTAATATTATTTTTTGATGGAGTGTTTTTTTTTTAATGACTCTTGTTTTTGTTTTTTTAAATTTTAATAATTCTTATTCTTCTATTAATTATTTTATTTTTCAGGAGTTTCTTGGTTTGCTTTTTGTTTTTTTTTCTTTTGGTGTTTTTCAATTTTTTATTATTTTATTAAAGGTTGGTGTATCTCCTTTTCATTTTTGGTGTTTAAATATTTTTAATGGTCTTAGAGGTTTTAGCACTTTTTGATTTCTTACTTTCCAAAAGTTACCCTATTTCCCTGTTTTTTCTTTTATTTTTGATTATAGTTTTTTTTTTTTTCTTGTTTTTGGTATTATTTTTTGTTATTTCAATCTTTTTTTTTGTAAATCTTTTAAGAGCATAGTTTTTATTTCTTCTGTTGAGTCTTTTAATTGGTTGTTGATTTCTCTTTTTTCTTCTTTGTTTTCTGGTTTTTTTTTGTTTCTTTATTATGTTTTTGTTATGTTTTTTTTGTTGGATTACAGTTCTACTAAAGGTTATGATTTTTATAATTGGGAATTGGTTTTTCTTTTTATAAATTTTCCTATGACTATTACTTTTTTTATTAAAATTTTTTCTATTATTTTTTTTTTTAATATTAGTTCTTTTTATCTATTGTTTGTTTTATTTTTAATGGTTTTTTCTGTTTTTGGTTTTGGTTTTTGGTTTTTTAATGTTGGTTTAAAATTTAGTTATTATGGTTTTTATAATTTTAGTTTTTTTTATTTTGTTTTTTTTCCTTTGATGTTTTTTTGTCTTTTTTAAAAGAGTTTTAGTTTATATAGAATTTATCACTTACAATGATGGGGTTTAAACTCTTACCAATTTAGTAAAATTTTATTATATTGCTTTGATATGGCAAAGTTCTTTTTGATTTGGTATTTTTTGTTTTATTTTTAGTAGCTCTTTTTTCTTTTTTATTTGCTTTTTTTTTTTATTTATTTGTTTATTTTGCTTCTTTTTTTGATTTTTATTTTTGTAAGTCTTCTTCTTTTGAGAGTGGTTTTATGAGTGTTGGTTTAATTCAGAATTCTTTTAGAATTCACTTTTTTGTTATTATAATTATGTTTGTTGTTTTTGATTTGGAGATTGTTATTTTTATTGGTATTCTTATTTCTGATTTAAATTCTTTTGTTTGTTTTTTTTTTTTGTTTTTTTTTTTGTTCTTGTTTTTTTATATGGAGTGGTATTATGGTAAGCTTGTCTGAAATTTTTAATAGTAAAAAACTTTATTATAATTTAGTATATCTCGTTGTCGTTGAGAAGGTTTTAAGTTTTATCTTATTATTATATTTTTTTTTTTTCTTGTTTTTAGTATCAAAAGCCAGTTGGGGTTTTGATATATTTTATATTATATATTATAAAAATAATATAAATATAATATATTTATTAATTATATTTATATATAAATAATTATATTTATATATATAAATAATTATATTTATATTATTTTTATATTGTATGTATRTATATTTATRTTGATATTAATTAGTTAATATCATATCCTTTATTTAGGATAATTGTTTGAGGNAAATTTTATTAATTAGGTAAACTTGTTTCATTTAAGCTGATAAACTTTGGACTTTTTTAAGTCCCAAAAGTTTCAGAAAGACAAGTTTACCTAATTAATGGTTTTATTTTAATTGAAATTATATGTCTATAAGTTCGATTAAAATAAAATTTTGTAGTATGATNNNNNNNNNNNNNNNNNNNNNNNNNNNNNNNNNNNNNN
>Cambodia_Dog_L21 - m
GTCGTTTATTTTTCGATTTTTTTATTTATAATTTTGCTGGTTTTTTTTGTTGTTTTTTTTGTTATACAGAGTATTGCTTTTATTACTTTATATGAGCGTCATTTGTTGGGTCTTAGTCAATCTCGACTTGGTCCTACAAAGGTAGGTTTTTTTGGTGTTTTTCAGGCTATTGTAGATGGAGTTAAGCTTTTAAGTAAAGAACAATTTTTGCCTTATAATTCTTCTTATTTTTTTTTTTTGTTTATTCCTTCTGTTTCTTTTTGTTTGATATATTTGGAGTGGTTTGTTCTTCCTTTTTTTTTTGATTTTTTTACTTTTAATTATTCTGTTTTGTTTTTTCTTTGTTTGATTGGTTTTTCTGTTTATACTACTTTAATTTCTGGAATTGTTTCCAAATCTAAGTATTCTATAATTGGTTCTATTCGTGCTAGTAGTCAGAGTATTTCTTATGAGATTTCTTTTACCTTTTTTGTTTTCTGTGTTGTTCTTCATGTTGGTGTTTTTAGTTTTTTTAGTTTTTTTAGTTTTAGTATGGTTGTTCTTTTTTTTCCTTTTCTTATTATGATTATTGGTGAGCTTAATCGTGCTCCTTTTGATTTCTCTGAGGGTGAGAGTGAACTTGTTAGTGGTTATAATATTGAATATTCTAGTGTTGCTTTTGTTCTTTTGTTTTTGAGTGAGTATGGTGTTTTGATTTTTTTTTGTGTTCTTTTTTCTTTTTTATTTTTTGGTGGTTCTGTTTTTATGTCTTTTTTTATTTTTTCTCTTTTGATTTTTATTCGTAGTTCTTTTCCTCGTTATCGTTATGATTTAATGATAGGTTTTTTTTGATTTGTTATGTTACCTATTTCTATGATTTTGTTTTTATTTTTTTGTTTGTTATTTTTTTAGGGATTTAGTTTATATTAAAATGTTTGTTTTGCATACAAAAGAATTTTTTCTCTGGATTTTTTTTTTTAGTTTATAGATTTGATTATGGTCATTGTAATGATAAAATGGTGTTATATAATTTTTAATCACTTGAGTGGACAATGTTTTTCTATCCCGGCAATGTATTGCTTGTATAAACTCAGTACCAGAATAATCGGATAGACTGAGTAAGCTTATACCCTAAATGTGTTTTGGCCATGGTTTTTTTTTTGATTTTTTTACAACTGTTTAGTGCAATGTGCAGTTTTTTTTTGTTGTTTTATCTTGGTCAATAAGATTAGATAAATGACCTGGATTAGTACCCAGTTAATCTAAATTTAAAAGTTGCAGGAGTAAAGTAATATTTAAACTGTAATAATATTGGCGGATTTTTTAATTATCTTTGGAGGTTGAGCTGTAATTGAGAACCCTCATTATCAGCTTTGATTTTTGTCGCATGTATGATCGTTTATGTCCTTCTTAAAGAGGTGCATTAAAGATTATTTGGTGTTTAATCAATGATATCTATTAAAACAGATAAATACCTGGTATATATCAAAGTTTTCGTTTGACCTACAATATCTTATGTTTCGGATAAGGGGGAGAGATTTTCCTTTGAAGTTGTAAAAGACAGTAAATGCTTTTTAATGTAGTATTGAAGTATTTAGAGAAATCGTACAAATCATCCATCAATTGCCCACAGGGGAGTAAGTTGTAGTAAAGTAGGTGTAGGGGAATCTGTACCTAGTTTAAGTTGGTTATATTTTAATAATTTGGTTTTTTTCCAAGTGTTTTTTCCTTCTTTAATAAGTTAGTATATTTTAGTACATTGGGTTCATATCCTAAAGGAGAGTTTTCACTTATTTTTTATTGTTTTTTTTATTTAATTTTTTCTTTTTTAAGGGGGTACTTTTAAGGTTTTTKGGAGCTATTAGTATAAGAAGTATTTTTAATTGCAAATTAAAAGGTTAATAGCTTTTTTTATTCTTTTAAGTTTTTAAATGTTCCTGTTAGTTTTTCTTTATCTGTTTTTTGAAATTTTGGTAGTATTTTGGGCATGGTTCTTTTTTTCCAGATTTTTAGTGGTTTATTTTTATCTTTTTATTATGTTGCTGATGGTTTTAATTCTTTTTCTAGTGTTCAGTATATTATAAGTGATGTTAATTTTGGTTGGGTTTTTCGTATTTTGCATTTTAATGGTGCTAGTTTATTTTTTTTTTTTTTGTATTTGCATTTTTTTAAGGGTCTTTTTTTTTGTAGTTATCGTTTGTCTGGTACTTGGATTGTTGGTTTAACTATTTTTTTTTTTGTTATAATGGAGGCTTTTATAGGTTATGTTTTAGTTTGGGCTCAGATGAGTTTTTGAGCTTCTGTTGTTATTACTAGTCTTTTAAGTGTTATTCCTTATTTTGGTTTTTCTATTGTTTATTGAATTTGGAGTGGTTTTTCTGTTGTTAATTCTACTCTTAAGTTTTTTTTTGTTATTCATTTTTTAATGCCTTGATTGGTTTTTCTTTTAGTTTTTGTTCATTTATTTTTTTTACATTCTACTGGTAGGACTTCTGTTTTATATTGTCATGGTGATTATGATAAAATTAGTTTTTTTCCTTACTATTTTTATAAAGATTCTTATAATTTGGTTGTTTTTTTTCTTTTTTTTATTTTTTCTTTTTTTTTTCCTTTTTTGCTTGGTGATCCTGAGATGTTTGTTGAGTCTGATCCAATGGTTAGACCTGTTCATATTGTTCCTGAGTGATATTTCTTATTTGCTTATGCTATTTTGCGTGCTATTCCTAATAAAGTTTTAGGAGTTTTTTTTCTTGTTTTTAGTATTTTTATTTTTTATTTTTATGTTTTTTTTAATAATTATTATAGTGTTCTTGATAATTTGAATTTTTTTTTGGTTGTTTTTTTTATTTTGGTTTCTGTTTTTTTAAGTTGATTAGGTCAGTGTCATGTTGAATATCCTTTTATTGATTTGAGAGTTGTTTTTTCTTTTTTGTATTTTTTTTTTGCTTTTTTAATTGTTTTCTCTCGATTTTTAACTAAATTTATTTTTTCTTAGTAAACTTAGTATAATTTATTATATTGGATTTAGGATCCTGGGATTTTTGTTTACTTTTAATTATTTTCAAGGTTACATGATAGGTTTTTCTAATAATTATCTTTGTAGATATATGGATTGGTTTCATAATTTTAATTGTAGTTTGTTATTTGGTGTTTTATTTTTTGTTTTTATAGTTATTGTTAATCTTTTTGTTAATTCTTATTATTTTAAGAGTCATAATATTGAGTATCAATTTGGTGAGTTTTTATGTAGTTTGTTACCTTTATTTATTTTGGTTTTTCAAATGTTTCCTTCTTTGTCTTTGTTGTATTTTAGTGGTTTGTCTTATTTGGATAGTAGTTTAACTGTTAAAGTTGTTGGTCATCAGTGGTATTGAAGTTATGATTATAGGGATATTGGTGTTGAGTTTGATTCTTATATGAAGTCTATTGATTCTTTATTGATTGGTGAGCCTCGTTTATTAGAAGTTGATAATCGCTGTGTTGTTCCTTGTGATACTAATATTCGATTTTGTATTACATCGGCTGATGTTATTCATTCTTGATCTCTTCCTTCTTTTTGTATTAAACTTGATGCTATGAGTGGTATTTTAAGTACTGTTACTTGTAGTTTTCCTATGGTTGGTGTTTTTTATGGTCAATGTTCTGAGATTTGTGGTGCTAATCATAGTTTTATGCCTATTTGTTTGGAGGTTTCTTTGTTGGAAAATTTTAAAGATTGATGTTATTTAATGTCTAGTTAATTTTGAGGTATTAGTATATTTTAGTATTATTCTTTTTCGAGGAGTCGGATTTATACCTTTATTGAATTAGCATAATTTAATGTATTTGTTTTAAGCGCAAAAGATTTTATTCAATTTTACTCTTTTAGTTTATAAAAAATATGACTTTGAAGCAGTTAAGAATCATAGAGTATATTTTTTTTTTATATATATATTAGTATTGCATACTATGTTAGGATATTTTCAAAGATTTTGATAAATAGAAACAAAGTGTTTAAGGTGTAGTTTTTTTTTTTGTTACAAAAATAATTTTACTACTCTTAGTGTTGATACATCGAACTTTGTGATATCTGTTTTTAATTTTTATATTAGAAAATTATATGTTGTTTTTTTTTTTTGTAGTTTTAATAATTTGAAGTTTTTTTGTTTTAAGTTTTATAACTTTACTACTTTACTTTTCTTTTTTTCTTTTTAATTATAATTCTTTATAGTTTTTATTATCTAACAATTAGTAAATTAATAAATTATGTTTTTTTTTTTAATATAAATGAATTACTAATTATCTGGTCAAATGTTTATTAAAGACTTAGGATTTATATTAAATCTGTCTTCTGCCCTATGGTTTTTTTAAATGGCAGTCTTAGCGTGAGGACATTAAAGTAGCAAAATAATTTGTGCTTTTATTGGGTTCGAGTATGAATGAAGTTTTGGCTGGTGATATTTTTTTTTTTTTTTGAATTTAATACACATCTAAAAAGAGATGTTTATAATAAAACAAAGATAAGTCTTCGGAAATTTTATTTCTATTAAAAATTTTTTTTTTTAGTAATTTATCTAGGGAAGATTATTATATAATTTTTTTTTACTATTTTTAATTTAAAAAATTACTCCGGAGTTAACAGAAAAACATGCCTTATGTAGTTCTTATATTTTGGTAAGTTTTACATCGATGTTGTATCTTTATTAGCTGAAGAGGAGAAATTTCAGTTCTTTAGACTGTTCTTCTTTTAATAAATAAAACGTGATATTAGTTTAATTCATCGTGAGATAGAATTGTTTATCTTGTTTATTATTTTTTTTTATCGGGATTAGTACGAAAGGAATTTCACTATAATTTTAAATTTTTTAATCTTTTTTTTAATTTTTTTTGTTTATTTTTTTCTTGTCTTAGTTTTCTTGTTTTTGATCCTCTAAAGAGTGCTTTTTTTTTAGTTCTTTCTTTAATTTTTTTGGTTTTTTTTATTTCTTTTGGTTTTTATGTTTGGTTTTCTTATTTTATTTGTTTGATTTTTTTGAGTGGTATTTTTGTTATCATTGTTTATTTTTCTAGTTTTTCTAAATATATTTATGTTAATATTAATTTTTTTCTTGTTCTTTTTGTTTTCTTGTTTTTTTTTTTTTATTCTTTTTTTTTCTTTTTGGATTCTAGTTACTATAATTCTTTAAATTTTTTTTATTATGATTTGTTTTTTTCTTTTATTTTTTGGGTTGTTTTTTGTTTGTTTTTTTTTATAAATTTTGTTAGTTTTTTTCTTTGTTTTTCTGGTGCTCTTCGACTGTATTAATTTTGGTTTATTAGTATAATGAGTATATTTGATTTCCAATCAAATGGTTATTAAACTATGCTATTTTAGTTTATATAAAATGTCTAATTTGTAATTAGAAGAATTTTTAGCAACTTTCTAGTTTTTGTTTTTTATAGTACTAATCATAAAGATATTGGTAGTATTTATTTAATTTTTGGTTTATGAGCTGGTATAATTGGTTCTGCTCTTTCTATAATTATTCGTATTGAGTTAAGTAAGCCTGGTATGTTTATTGGGGATGGTCAATTGTATAATTCTATTTTAACTGCTCATGCTATTTTGATAATTTTTTTTATGGTTATACCTAGCATGATTGGTGGTTTTGGTAATTGAATGGTTCCTTTAATATTAGGTGCACCTGACATAAGTTTTCCTCGATTAAATAATATTAGTTTTTGATTGTTACCTGCTTCTATTTTTTTGGTTTTTTTGGCTTGTTTTGTTGATAATGGTTTAGGTACTAGTTGAACTATTTATCCTCCTTTATCTACTTCAGGTCACCCTGGTTCTAGTGTTGATTTGGCTATTTTCAGTTTACATCTTTCTGGTATTAGTTCTATTTTAGGTGGTATTAATTTTATGTGTACTGTTAAGAATTTACGTTCTAGTTCTGTTTCTCTTAATAATATGAGTTTATTTATTTGGACTATTTTTGTTACTGTTTTTTTATTGGTTTTGTCTTTACCTGTTTTAGCTGGTGCTATTACTATGTTGTTAATTGATCGTAATTTTAATGGTTCTTTTTTTGATCCTAGTTTTGGTGGTAATCCTTTGATTTATCAGCATTTGTTTTGGTTTTTTGGTCATCCAGAAGTTTATATTTTAATTTTACCTGCTTTCGGTATTATTAGTCAATGTACTTTGTATTTGACTGGTAAAAAAGAAGTTTTTGGTTATTTGGGTATGGTTTATGCTATTTTAAGTATTGGTTTGATTGGTTGTGTAGTTTGGGCTCATCACATGTATACTGTTGGTATAGATTTTGATTCTCGTGCTTATTTTACTGCTGCTACTATAGTAATTGCTGTTCCTACTGGTGTAAAAGTTTTTAGATGGTTAGCTACTTTTTTTGGTACTGTTATAGTTTATCAACCTTTGTTATTTTGAGTTATAGGTTTTATTTTTTTATTTACTATTGGTGGTTTAACTGGTGTTATATTATCTAATTCTAGAATTGACATTATTTTACATGATACTTATTATGTAGTATCTCATTTTCATTATGTTTTAAGTCTTGGTGCTGTTTTTGGTTTGTTTGCAGGTGTTACTTTGTGATGATCTTTTATTACTGGTTTTGTTTTGAATAAAATTTATATGTATTCTGTTTTTTTTTTATTTTTTATTGGAGTTAATATGACTTTTTTTCCTTTACATTTTGCTGGTTTACATGGTTTCCCACGAAAATATGTGGATTATCCAGATGTTTATTCTTTTTGAAATGTTTTATCTTCTTTTGGTTCTCTTATTAGTATTTTTTCTCTTTTTTTTTTTGTTTTTGTTCTATTAGAATCTTTTATTAGTTATCGTGTCTTAGTTGTTGATTACTTTAATGGTGTTAGACCTGAAAATACTAATTTAGGTTATAATTTTTATCATAGTTTCCAAGATGGGGTTTATTTGAGAGTACCTCATAATTAATTGTTTTTATTTTTTATTGGTATTTTTTTCCTTTTTTATAAATTTCGACGTTTTATTTTTGTTATTATTTCTTTTGAATTTTTAATGATGGGAGTTTTTTATTTGTTTTCTTTTTTTTTTGGTTTTTTTTCTTTTTTTTACTTTTTATGTTTTAGTGTTTTTTGTAGTCTTATGGGTGTTGTTTTAATAGTTTATTTTATTAAGTTTTATGGTTGTGATTATGTTTTTTTTTAAAATCATATCATATCAAACCCCAATTGAGTGGTTAGCTTAAGTTTAAAGCATCGGATTTTTAATCCGGGGATTAATCTGCTTAAAACTGTTTTTATTTTGATTTGAAATCAAAATTTGGATTTTTCCGCAGTTTTTGTCTTTGTTTTTGATTTTTTTTTATTGTTTTTTGTTTTTGTTTTTTGTTTTTGTTTTTTGTTTTGTTTTTGTTTTTTGTTCCTTTTTTTAAGTTTTCTTTCTTTTTTTTTGATTTTGGTTTTATTGTTTTTAAGTTTAATTTTTATTTAAATAGTATTATTTTCTCTTTTGTTTTGATTTTGATTTCTGTTAGTGTTTTTTTTTATAGTCTTTATTATCTTAATATGGAAATTAATTTTTTTTATTATTTTTTTGTTTTGCTTGTTTTTATTTGTAGTATATTTTTTTTGGTTTTTTGTGATAGTGTTTTTTTTGTTTTGCTTGGTTGAGATTTGTTAGGTATTTCTAGTTTTTTTTTAGTTCTTTTTTATAATAATTGGGATAGTTGTAGGGGTTCTATGAATACTGTTTTAACTAATCGTATGGGTGATTTTTTTATTTTTGTTTTTTTTTCTTTGTCTTTTTTTACTTTTTTTAATTTTTTTAGTTTTTCTTATTTTTGTTTTTACTCTTCTTTTTTTCTTGTTTTGGCTGCTTTTACTAAGAGTGCTCAGTTTCCCTTTGGTGGTTGATTACCTAAGGCAATGAGTGCTCCTACTCCTGTTAGTTCTTTAGTACATAGTAGTACTCTTGTCACTGCTGGTATTGTTTTGATGATTAAATTTAATGTTATTATTATAAGTTCTTTTCTTTTAAAGTTGGTTCTTATTTCTGGTGTTTTTACTATGTTTTTTTCTAGTTTTTGTGCTTTGTATGAGAATGATTTAAAGAAGGTTGTTGCTCTTAGTACTTTATCTCAAATGGGTCTTTCTATGGTTTCTTTTGGTTTTGGTTTAAGTTTTCTTTGTTATGTTCATTTATTGAGTCATGCTATTTTTAAGAGTTGTCTTTTCATACAGATTGGTTATTTAATTCATTGTTCTTTTGGTCAACAGGATGGTCGTGGTTATTCTTTTGGTAATTTGCCTTATTTTGTTCAGCTTCAGATTTTGATCACTCTTTTTTGTTTGTGTGGTTTGTTTTTTTTGAGTGGTTCTGTTAGTAAAGATTATATTCTCGTTTATTTTTTTTCTAATTATTTTATGTTGTTTTTTTCTTTTTTTTTTTTTATTTCTGTTTTTATTACTTTTTTATATAGTTATCGTATTTGGAGTAGTCTTTTTTTAACTTTTTTTAATTCTTTATATTACAGTTGTAGTAGTTTTTTGTTTTTTTTTATTAGTATTCCTTTGGTTTTTTTTTCTTTATTTTTTATTTGGTGATTGAATCTTAATTTTTTTAGAATTCCTGTTGTTTTTGTTTATATTGATTTTTATTTTTTTTTTTTTTTTATTTTATTGTTTTTGTTTTTTTATTTTATTGTTTTTAAGTTTTTATCTTTTTTTGTTTATTGTTTTTTGATAGATTATTTTCCTATTTTGTTTACTCGTTTTTTTCATGATTTTAAGTTTTTTGATTTGTTTTTGAATAAGTTAAATTTTACTTTTTTTTCTTTTTTTTCTTTTTCTAGTTTTGTTTCTATATCTTTTTATTTTAATAAGTTTAATTTTTTAGTTGTTTTTATTTTTCTTATTTTTGTTGTTTTTTAGGTATCTAATTTATTTTTTTAGTTTTTTAAAGTTTTTTTTTTTWTTGATTTTTTTTTTTTTTTATGATTTTTTTTTTTTGTTTTTTTCTTTTGCTTTTTGTTTTTTTTGTTTTAGTTTTTTTTGTTGATCTGGTAATTTTTTTTTAATTGATTCTTATTTTTATGTTGCTGTTTGTTTTATGTCTGTTTTTATTTTTTCTTTGGTTTTGGTTTCTGAGCGTCATCGTGTTATTGTTTTTTTTTCTAAGGTTCTTTTGATTATTTCTTTTTTTTTTTTTTTTTCTTATAGTGTTTTCTATTTGTATGTTTTTTTTGAGCTTTCTATGGTTCCTATTATTATTTTAATTCTTGGTTATGGTTATCAGATTGAGAAGGTTAATTCTTTTTTTTATCTTGTTTTTTATGCTACTTTTTGTAGTGTTCCTTTTCTTTTTGTTTATTTTAGTTTGGATTTTTTTTTTGTTGTTCCTTATTTTGATTGTTTTATTTCTTGGGAAATGGTTTTTATTATTAGTTTGGCTTTTATAATGAAATTTCCTGTTTTTTTTTTACATCTTTGGTTACCTAAAGCTCATGTCGAAGCTCCTACTTCTGCTAGTATTTTATTAGCTGGTTTGTTATTGAAGTTTGGTACTGTTGGGTTTGTTCGTATTATAAAGAGTCTTAGTTATTGTCATATTAATTATTGGTTTTTTTTTTCAGTTTTGGGTATGTTTGTTTCTTGTTTTGTTTGTGTTTTTCAGAGTGATTTTAAGTCTTTAGCTGCTTATTCTTCTGTTGTTCATATGAATTTTTTGTTGTTTTTTCTTTTGTTTTTTGGTTTATATTCTAAAACTGGTAGTTTTTTAATGATGGTTTCTCATGGTTATACTTCTTCTGTTATGTTTTATTTTATTGGTGAGTTTTATCGTTCTTTAGGTAGTCGAATGATTTATTTTTTGAATAGTTTTATGTCTTCTAGTTTTATTTTTTCTTTCTTGATTTCTTTGGTTTTTTTATCTAATTGTGGTATACCGCCTTCTATTTCTTTTTTTTCTGAGTTTTTTTCTTTTTCTGGTTTTTTTTCTTTGTTTTATAATGTTTTTTTTTTGGTTTTTTTTTATTTTTTTGTTTCTTTTTATTATTGTGTTTATATTATTGTTATTTCTTTTTTGGGTAAGAAGTTTTTTTTTTTTAAGAGTTGATTTTTTTTTTGATCTCTTCCTTTAATTTTTTTTTGTTTTAATGTTTTTGGTTTTTTTTTATTTTTTTAATAGATTTAAGTTAAGTTAAACTATTAGTCTTCAAAACTAAAAATTTTATCTATAAGGTATTTAGTAGGAATTTTCTATATCCAATTGCGGTTTGGAAGTTTTTTTACCTTAACAAATTTTAGGCGAGTCTTCTAAACTTGTTTTGGGTTTTCCCGTTTGTTTTTTAAGTTTTTTCATAATTTCCATGTTTTGAGCTTTTCTACTTATCCTTTTTTTATGTTTATTTCTTTAAGTTCTCTTTTTTCTTCTTTTGTTGTTTTTTTCAAGTTTGGTATTTTTTCTTTTCTTTTTTTTTCTTTTTTTTCTTTTTTAGTTCTTATTTTTTGTTGGTTTAAAGATATTTGTATGGAGGGTCTTTGTGGTTATCATAATTTTTATGTTATAGATGGTTTCAAGTTTGGTTTTGTTTTGTTTATTTTTAGGGAGTTTATGTTTTTTTTTAGTGTTTTTTGGTTTTATTTTGATTCTGCTTTGGTTCCTGCTCATGAGATTGGTTGTGGTTGGGGATTTTTTGGTTTGGATAAGATTAATCCTTTTGGAGTTCCTCTTTTGAATACTGTTATTCTTCTTAGAAGTGGTGTTACTGTTACTTGGTCTCATTATTGTCTTTTGAATAATTTTTATTGTTTAGATGGTTTAATTTTGACTATTCTTCTTTCTTTTATTTTTATTTTGGTTCAGTTTTTTGAGTATAAGAGTTCCAGTTTTTCTATTTCTGATGGTGTTTATGGTAGTATTTTTTATTTTTCTACTGGTTTTCATGGTTTTCATGTTATTTTAGGTTCTATTTTTTTGACTTATAATCTTTTTCGTTTTTTATTATATCATTTTAATTATTCTCGTCATTTGGGTTATGAGTTTTCTATTTTGTATTGGCATTTTGTAGATGTTGTTTGGTTATTTTTATTTGTTTTTGTTTATTGATGAGGTTATTAGGTTTTATTTTTACTTTTTGGATTTTTTTAACTTTTTTGATTTTTTTATTTTTGTTTTTGTTTTACAGTTTATTTTTTGTCAAAAGGATAGTTTAATTAATGTTTTTTTTAATAAGTTTTTTTCTTTTTTAGTTGGTGTTTTTTCTTATAATTCTTCTTGTCTTATCAGATATATTTTTTCTTCTTTTATTTTTGTTTTTTTGTTGACTTGTTGTTTTGGTGGTTATTTTAGTTATTCTTTTTGTCCTTTGGGTATTATTGAGTTTACTTTTTTTTTTTCTTTTGTTTCTTGATTTTCCACTTTTTTGTTTTTGATTTCTAGTCAGAAGTTTTCTGTTTATATGAAGAAGTCTGGTGATGGTTTTTTTAAGACTTTTTTTTTACTATTTGTTGAGATTATTAGTGAGTTTAGTCGTCCTATTGCTTTAAGTGTTCGTTTGTTTGCTAACATTATAGTTGGTCATGTTATTAGTGCTTGTTTTTATGTTTTTTTTGAGTGTGTTTTTGGTTTTTCTTTTTTAATTGTTTTTGCTATTGTTTTTGAGTGTTTTGTTTTTATTTTGCAGAGTTATATTTTTTCTCGTTTAATTTATTTATATATTAACGAGTAGCTTTTTAGTTTATTTAAAATTTTTACTTGTGGTGTAAAAGAAATTTGAGCTTTGTAAGTTAGTTTAAGTAGAATTTTTGTTTTTGGTGCAAATGGTTATCTTACATTGAGGATTATTTTAATTTAGAATATTTAGCTGTTAACTAAAAGGTTTATCTTCATAAGAGTTTAGTTTATATTTAAAATATTAAATTGTAAATTTAAAGTTTTTTGCTCTTGCAGTAATTAGTTTAATTAAAATATAACATTTGGATTGTTAAGTTTTTTTACTGATTTTTCTTTTATTTTTTTGTTATTTTTGTTTTTTTTTTAAATTGTTTTATTTGTAATATTATTTTTTGATGGAGTGTTTTTTTTTTAATGACTCTTGTTTTTGTTTTTTTAAATTTTAATAATTCTTATTCTTCTATTAATTATTTTATTTTTCAGGAGTTTCTTGGTTTACTTTTTGTTTTTTTTTCTTTTGGTGTTTTTCAATTTTTTATTATTTTATTAAAGGTTGGTGTTTCTCCTTTTCATTTTTGGTGTTTAAATATTTTTAATGGTCTTAGAGGTTTTAGCACTTTTTGATTTCTTACTTTCCAAAAGTTACCTTACTTTCCTGTTTTTTCTTTTATTTTTGATTATAGTTTTTTTTTTTTTCTTGTTTTTGGTATTATTTTTTGTTATTTCAATCTTTTTTTTTGTAAATCTTTTAAGAGTATAGTTTTTATTTCTTCTGTTGAGTCTTTTAATTGGTTGTTAATTTCTCTTCTTTCTTCTTTGTTTTCTGGTTTTTTTTTGTTTCTTTATTATGTTTTTGTTATGTTTTTTTTGTTGGATTACAGTTCTGCTAAAGGTTATGATTTTTATAATTGGGAATTGGTTTTTCTTTTTATAAATTTTCCTATGACTATTACTTTTTTCATTAAAATTTTTTCTATTATTTTTTTTTTAAATATTAGTTCTTTTTATCTATTGTTTGTTTTATTTTTAATGGTTTTTTCTGTTTTTGGTTTTGGTTTTTGGTTTTTTAATGTTGGCTTAAAATTTAGTTATTATGGTTTTTATAATTTTAGTTTTTTTTATTTTGTTTTTTTTCCTTTGATGTTTTTTTGTCTTTTTTAAAAGAGTTTTAGTTTATATAGAATTTATCACTTACAATGATGGGGTTTAAACTCTTACCAATTTAGTAAAATTTTATTATATTGCTTTGATATGGCAAAGTTCTTTTTGATTTGGTATTTTTTGTTTTATTTTTAGTAGCTCTTTTTTCTTTTTTATTTGCTTTTTTTTTTTATTTGTTTGTTTATTTTGCTTCTTTTTTTGATTTTTATTTTTGTAAGTCTTCTTCTTTTGAGAGTGGTTTTATGAGTGTTGGTTTAATTCAGAATTCTTTTAGAATTCACTTTTTTGTTATTATAATTATGTTTGTTGTTTTTGATTTGGAGATTGTTATTTTTATTGGTATTCTTATTTCTGATTTAAATTCTTTTGTTTGTTTTTTTTTTTTATTTTTTTTTTTGTTCTTGTTTTTTTATATGGAGTGGTATTATAGTAAGCTTGTTTGAAATTTTTAATAGTAAAAAACTTTATTATAATTTAGTATATCTCGTTGTCGTTGAGAAGGTTTTAAGTTTTATCTTATTATTATATTTTTTTTTTTTCTTGTTTTTAGTATCAAAATCCAGTTGGGGTTTTGATWTATTATATATTATATATTATAAAAATAATATAAATATAATATATTTATTAATTATATTTATATATAAATAATTATATTTATATATATAAATAATTATATTTATATTATTTTTATTATGTATGTATGTATATTTATGTTGATATTAATTAGTTAATATCATATCCTTTATTTAGGATAATTATTTGAGGGAAATTTTATTAATTAGGTAAACTTGTTTCATTTAAGCTGATAAACTTTGGACTTTTTTAAGTCTCAAAAGTTTCAGGAAAACAAGTTTACCTAATTAATGGTTTTATTTTAATTGAAATTATATGTCTATAAGCTCGATTAAAATAAAATTTTGTAGTATGATNNNNNNNNNNNNNNNNNNNNNNNNNNNNNNNNNNNNNN
>Cambodia_Dog_L22 - m
GTCGTTTATTTTTCGATTTTTTTATTTATAATTTTGCTGGTTTTTTTTGTTGTTTTTTTTGTTATACAGAGTATTGCTTTTATTACTTTATACGAGCGTCATTTGTTGGGTCTTAGTCAATCTCGACTTGGTCCTACAAAGGTAGGTTTTTTTGGTGTTTTTCAGGCTATTGTAGATGGAGTTAAGCTTTTAAGTAAAGAACAATTTTTGCCTTACAATTCTTCTTATTTTTTTTTTTTGTTTATTCCTTCTGTTTCTTTTTGTTTGATATATTTGGAGTGGTTTGTTCTTCCTTTTTTTTTTGATTTTTTTACTTTTAATTATTCTGTTTTGTTTTTTCTTTGTTTGATTGGTTTTTCTGTTTATACTACTTTAATTTCTGGAATTGTTTCCAAATCTAAGTATTCTATAATTGGTTCTATTCGTGCTAGTAGTCAGAGTATTTCTTATGAGATTTCTTTTACCTTTTTTGTTTTCTGTGTTGTTCTTCATGTTGGTGTTTTTAGTTTTTTTAGTTTTTTTAGTTTTAGTATAGTTGTTCTTTTTTTTCCTTTTCTTATTATGATTATTGGTGAGCTTAATCGTGCTCCTTTTGATTTCTCTGAGGGTGAGAGTGAACTTGTTAGTGGTTATAATATTGAATATTCTAGTGTTGCTTTTGTTCTTTTGTTTTTGAGTGAGTATGGTGTTTTGATTTTTTTTTGTGTTCTTTTTTCTTTTTTATTTTTTGGTGGTTCTGTTTTTATGTCTTTTTTTATTTTCTCTCTTTTGATTTTTATTCGTAGTTCTTTTCCTCGTTATCGTTATGATTTAATGATAGGTTTTTTTTGATTTGTTATGTTACCTATTTCTATGATTTTGTTTTTATTTTTTTGTTTGTTATTTTTTTAGGGATTTAGTTTATATTAAAATGTTTGTTTTGCATACAAAAGAATTTTTTCTCTGGATTTTTTTTTTTAGTTTATAGATTTGATTATGGTCATTGTAATGATAAAATGGTGTTATATAATTTTTAATCACTTGAGTGGACAATGTTTTTCTATCCCGGCAATGTATTGCTTGTATAAACTCAGTACCAGAATAATCGGATAGACTGAGTAAGCTTATACCCTAAATGTGTTTTGGCCATGGTTTTTTTTTTGATTTTTTTACAACTGTTTAGTGCAATGTGCAGTTTTTTTTTGTTGTTTTATCTTGGTCAATAAGATTAGATAAATGACCTGGATTAGTACCCAGTTAATCTAAATTTAAAAGTTGCAGGAGTAAAGTAATATTTAAACTGTAATAATATTGGCGGATTTTTTAATTATCTTTGGAGGTTGAGCTGTAATTGAGAACCCTCATTATCAGCTTTGATTTTTGTCGCATGTATGATCGTTTATGTCCTTCTTAAAGAGGTGCATTAAAGATTATTTGGTGTTTAATCAATGATATCTATTAAAACAGATAAATACCTGGTATATATCAAAGTTTTCGTTTGACCTACAATATCTTATGTTTCGGATAAGGGGGAGAGATTTTCCTTTGAAGTTGTAAAAGACAGTAAATGCTTTTTAATGTAGCATTGAAGTATTTAGAGAAATCGTACAAATCATCCATCAATTGCCCACAGGGGAGTAAGTTGTAGTAAAGTAGGTGTAGGGGAATCTGTACCTAGTTTAAGTTGGTTATATTTTAATAATTTGGTTTTTTTCCAAGTGTTTTTTCCTTCTTTAATAAGTTAGTATATTTTAGTACATTGGGTTCATATCCTAAAGGAGAGTTTTCACTTATTTTTTATTGTTTTTTTTATTTAATTTTTTCTTTTTTAAGGGGGTAYTTTTAAGGTTTTTKGGAGCTATTAGTATAAGAAGTATTTTTAATTGCAAATTAAAAGGTTAATAGCTTTTTTTATTCTTTTAAGTTTTTAAATGTTCCTGTTAGTTTTTCTTTATCTGTTTTTTGAAATTTTGGTAGTATTTTGGGCATGGTTCTTTTTTTCCAGATTTTTAGTGGTTTATTTTTATCTTTTTATTATGTTGCTGATGGTTTTAATTCTTTTTCTAGTGTTCAGTATATTATAAGTGATGTTAATTTTGGTTGGGTTTTTCGTATTTTGCATTTTAATGGTGCTAGTTTATTTTTTTTTTTTTTGTATTTGCATTTTTTTAAGGGTCTTTTTTTTTGTAGTTATCGTTTGTCTGGTACTTGGATTATTGGTTTAACTATTTTTTTTTTTGTTATAATGGAGGCTTTTATAGGTTATGTTTTAGTTTGGGCTCAGATGAGTTTTTGAGCTTCTGTTGTTATTACTAGTCTTTTAAGTGTTATTCCTTATTTTGGTTTTTCTATTGTTTATTGAATTTGGAGTGGTTTTTCTGTTGTTAATTCTACTCTTAAGTTTTTTTTTGTTATTCATTTTTTAATGCCTTGGTTGGTTTTTCTTTTAGTTTTTGTTCATTTATTTTTTTTACATTCTACTGGTAGGACTTCTGTTTTATATTGTCATGGTGATTATGATAAAATTAGTTTTTTTCCTTACTATTTTTATAAAGATTCTTATAATTTGGTTGTTTTTTTTCTTTTTTTTATTTTTTCTTTTTTTTTTCCTTTTTTGCTTGGTGATCCTGAGATGTTTGTTGAGTCTGATCCAATGGTTAGACCTGTTCATATTGTTCCTGAGTGATATTTCTTATTTGCTTATGCTATTTTGCGTGCTATTCCTAATAAAGTTTTAGGAGTTTTTTTTCTTGTTTTTAGTATTTTTATTTTTTATTTTTATGTTTTTTTTAATAATTATTATAGTGTTCTTGATAATTTGAATTTTTTTTTGGTTGTTTTTTTTATTTTGGTTTCTGTTTTTTTAAGTTGATTAGGTCAGTGTCATGTTGAATATCCTTTTATTGATTTGAGAGTTGTTTTTTCTTTTTTGTATTTTTTTTTTGCTTTTTTAATTGTTTTTTCTCGATTTTTAACTAAATTTATTTTTTCTTAGTAAACTTAGTATAATTTATTATATTGGATTTAGGATCCTGGGATTTTTGTTTACTTTTAATTATTTTCAAGGTTACATGATAGGTTTTTCTAATAATTATCTTTGTAGATATATGGATTGGTTTCATAATTTTAATTGTAGTTTGTTATTTGGTGTTTTATTTTTTGTTTTTATAGTTATTGTTAATCTTTTTGTTAATTCTTATTATTTTAAGAGTCATAATATTGAGTATCAATTTGGTGAGTTTTTATGTAGTTTGTTACCTTTATTTATTTTGGTTTTTCAAATGTTTCCTTCTTTGTCTTTGTTGTATTTTAGTGGTTTGTCTTATTTGGATAGTAGTTTAACTGTTAAAGTTGTTGGTCATCAGTGGTATTGAAGTTATGATTATAGGGATATTGGTGTTGAGTTTGATTCTTATATGAAGTCTATTGATTCTTTATTGATTGGTGAGCCTCGTTTATTAGAAGTTGATAATCGCTGTGTTGTTCCTTGTGATACTAATATTCGATTTTGTATTACATCGGCTGATGTTATTCATTCTTGATCTCTTCCTTCTTTTTGTATTAAACTTGATGCTATGAGTGGTATTTTAAGTACTGTTACTTGTAGTTTTCCTATGGTTGGTGTTTTTTATGGTCAATGTTCTGAGATTTGTGGTGCTAATCATAGTTTTATGCCTATTTGTTTGGAGGTTTCTTTGTTGGAAAATTTTAAAGATTGATGTTATTTAATGTCTAGTTAATTTTGAGGTATTAGTATATTTTAGTATTATTCTTTTTCGAGGAGTCGGATTTATACCTTTATTGAATTAGCATAATTTAATGTATTTGTTTTAAGCGCAAAAGATTTTATTCAATTTTACTCTTTTAGTTTATAAAAAATATGACTTTGAAGCAGTTAAGAATCATAGAGTATATTTTTTTTTTATATATATATTAGTATTGCATACTATGTTAGGATATTTTCAAAGATTTTGATAAATAGAAACAAAGTGTTTAAGGTGTAGTTTTTTTTTTTGTTACAAAAATAATTTTACTACTCTTAGTGTTGATACATCGAACTTTGTGATATCTGTTTTTAATTTTTATATTAGAAAATTATATGTTGTTTTTTTTTTTTGTAGTTTTAATAATTTGAAGTTTTTTTGTTTTAAGTTTTATAACTTTACTACTTTACTTTTCTTTTTTTCTTTTTAATTATAATTCTTTATAGTTTTTATTATCTAACAATTAGTAAATTAATAAATTATGTTTTTTTTTTTAATATAAATGAATTACTAATTATCTGGTCAAATGTTTATTAAAGACTTAGGATTTATATTAAATCTGTCTTCTGCCCTATGGTTTTTTTAAATGGCAGTCTTAGCGTGAGGACATTAAAGTAGCAAAATAATTTGTGCTTTTATTGGGTTCGAGTATGAATGAAGTTTTGGCTGGTGATATTTTTTTTTTTTTTTGAATTTAATACACATCTAAAAAGAGATGTTTATAATAAAACAAAGATAAGTCTTCGGAAATTTTATTTCTATTAAAAATTTTTTTTTTTAGTAATTTATCTAGGGAAGATTATTATATAATTTTTTTTTACTATTTTTAATTTAAAAAATTACTCCGGAGTTAACAGAAAAACATGCCTTATGTAGTTCTTATATTTTGGTAAGTTTTACATCGATGTTGTATCTTTATTGGCTGAAGAGGAGAAATTTCAGTTCTTTAGACTGTTCTTCTTTTAATAAATAAAACGTGATATTAGTTTAATTCATCGTGAGATAGAATTGTTTATCTTGTTTATTATTTTTTTTTATCGGGATTAGTACGAAAGGAATTTCACTATAATTTTAAATTTTTTAATCTTTTTTTTAATTTTTTTTGTTTATTTTTTTCTTGTCTTAGTTTTCTTGTTTTTGATCCTCTAAAGAGTGCTTTTTTTTTAGTTCTTTCTTTAATTTTTTTGGTTTTTTTTATTTCTTTTGGTTTTTATGTTTGGTTTTCTTATTTTATTTGTTTGATTTTTTTGAGTGGTATTTTTGTTATCATTGTTTATTTTTCTAGTTTTTCTAAATATATTTATGTTAATATTAATTTTTTTCTTGTTCTTTTTGTTTTCTTGTTTTTTTTTTTTTATTCTTTTTTTTTCTTTTTGGATTCTAGTTACTATAATTCTTTAAATTTTTTTTATTATGATTTGTTTTTTTCTTTTATTTTTTGGGTTGTTTTTTGTTTGTTTTTTTTTATAAATTTTGTTAGTTTTTTTCTTTGTTTTTCTGGTGCTCTTCGACTGTATTAATTTTGGTTTATTAGTATAATGAGTATATTTGATTTCCAATCAAATGGTTATTAAACTATGCTATTTTAGTTTATATAAAATGTCTAATTTGTAATTAGAAGAATTTTTAGCAACTTTCTGGTTTTTGTTTTTTATAGTACTAATCATAAAGATATTGGTAGTATTTATTTAATTTTTGGTTTATGAGCTGGTATAGTTGGTTCTGCTCTTTCTATAATTATTCGTATTGAGTTAAGTAAGCCTGGTATGTTTATTGGGGATGGTCAATTGTATAATTCTATTTTAACTGCTCATGCTATTTTGATAATTTTTTTTATGGTTATACCTAGCATGATTGGTGGTTTTGGTAATTGAATGGTTCCTTTAATATTAGGTGCACCTGATATAAGTTTTCCTCGATTAAATAATATTAGTTTTTGATTGTTACCTGCTTCTATTTTTTTGGTTTTTTTGGCTTGTTTTGTTGATAATGGTTTAGGTACTAGTTGAACTATTTATCCTCCTTTATCTACTTCAGGTCACCCTGGTTCTAGTGTTGATTTGGCTATTTTCAGTTTACATCTTTCTGGTATTAGTTCTATTTTAGGTGGTATTAATTTTATGTGTACTGTTAAAAATTTACGTTCTAGTTCTGTTTCTCTTAATAATATGAGTTTATTTATTTGGACTATTTTTGTTACTGTTTTTTTATTGGTTTTGTCTTTACCTGTTTTAGCTGGTGCTATTACTATGTTGTTAATTGATCGTAATTTTAATGGTTCTTTTTTTGATCCTAGTTTTGGTGGTAATCCTTTGATTTATCAGCATTTGTTTTGGTTTTTTGGTCATCCAGAAGTTTATATTTTAATTTTACCTGCTTTCGGTATTATTAGTCAATGTACTTTATATTTGACTGGTAAAAAAGAAGTTTTTGGTTATTTGGGTATGGTTTATGCTATTTTAAGTATTGGTTTGATTGGTTGTGTAGTTTGGGCTCATCACATGTATACTGTTGGTATAGATTTTGATTCTCGTGCTTATTTTACTGCTGCTACTATAGTAATTGCTGTTCCCACTGGTGTAAAAGTTTTTAGATGGTTAGCTACTTTTTTTGGTACTGTTATAGTTTATCAACCTTTGTTATTTTGAGTTATAGGTTTTATTTTTTTATTTACTATTGGTGGTTTAACTGGTGTTATATTATCTAATTCTAGAATTGACATTATTTTACATGATACTTATTATGTAGTATCTCATTTTCATTATGTTTTAAGTCTTGGTGCTGTTTTTGGTTTGTTTGCAGGTGTTACTTTGTGATGATCTTTTATTACTGGTTTTGTTTTGAATAAAATTTATATGTATTCTGTTTTTTTTTTATTTTTTATTGGAGTTAATATGACTTTTTTTCCTTTACATTTTGCTGGTTTACATGGTTTCCCACGAAAATATGTGGATTATCCAGATGTTTATTCTTTTTGAAATGTTTTATCTTCTTTTGGTTCTCTTATTAGTATTTTTTCTCTTTTTTTTTTTGTTTTTGTTCTACTAGAATCTTTTATTAGTTATCGTGTTTTAGTTGTTGATTACTTTAATGGTGTTAGACCTGAAAATACTAATTTAGGTTATAATTTTTATCATAGTTTCCAAGATGGGGTTTATTTGAGAGTACCTCATAATTAATTGTTTTTATTTTTTATTGGTATTTTTTTCCTTTTTTATAAATTTCGACGTTTTATTTTTGTTATTATTTCTTTTGAATTTTTAATGATGGGAGTTTTTTATTTGTTTTCTTTTTTTTTTGGTTTTTTTTCTTTTTTTTACTTTTTATGTTTTAGTGTTTTTTGTAGTCTTATGGGTGTTGTTTTAATAGTTTATTTTATTAAGTTTTATGGTTGTGATTATGTTTTTTTTTAAAATCACATANTCTCTAACCCCAATTGAGTGGTTAGCTTAAGTTTAAAGCATCGGATTTTTAATCCGGGGATTAATCTGCTTAAAACTGTTTTTATTTTGATTTGAAATCAAAATTTGGATTTTTCCGCAGTTTTTGTCTTTGTTTTTGATTTTTTTTTGTTGTTTTTTGTTTTTGTTTTTTGTTTTTGTTTTTTGTTTTGTTTTTGTTTTTTGTTCCTTTTTTTAAGTTTTCTTTCTTTTTTTTTGATTTTGGTTTTATTGTTTTTAAGTTTAATTTTTATTTAAGTAGTATTATTTTCTCTTTTGTTTTGATTTTGATTTCTGTTAGTGTTTTTTTTTATAGTCTTTATTATCTTAATATGGAAATTAATTTTTTTTATTATTTTTTTGTTTTGCTTGTTTTTATTTGTAGTATATTTTTTTTGGTTTTTTGTGATAGTGTTTTTTTTGTTTTGCTTGGTTGAGATTTGTTAGGTATTTCTAGTTTTTTTTTAGTTCTTTTTTATAATAATTGGGATAGTTGTAGGGGTTCTATGAATACTGTTTTAACTAATCGTATGGGTGATTTTTTTATTTTTGTTTTTTTTTCTTTGTCTTTTTTTACTTTTTTTAATTTTTTTAGTTTTTCTTATTTTTGTTTTTACTCTTCTTTTTTTCTTGTTTTGGCTGCTTTTACTAAGAGTGCTCAGTTTCCTTTTGGTGGTTGATTACCTAAGGCAATGAGTGCTCCTACTCCTGTTAGTTCTTTAGTACATAGTAGTACTCTTGTCACTGCTGGTATTGTTTTGATGATTAAATTTAATGTTATTATTATAAGTTCTTTTCTTTTAAAGTTGGTTCTTATTTCTGGTGTTTTTACTATGTTTTTTTCTAGTTTTTGTGCTTTATATGAGAATGATTTAAAGAAGGTTGTTGCTCTTAGTACTTTATCTCAAATGGGTCTTTCTATGGTTTCTTTTGGTTTTGGTTTAAGTTTTCTTTGTTATGTTCATTTATTGAGTCATGCTATTTTTAAGAGTTGTCTTTTCATACAGATTGGTTATTTAATTCATTGTTCTTTTGGTCAACAGGATGGTCGTGGTTATTCTTTTGGTAATTTGCCTTATTTTGTTCAGCTTCAGATTTTGATTACTCTTTTTTGTTTGTGTGGTTTGTTTTTTTTGAGTGGTTCTGTTAGTAAAGATTATATTCTCGTTTATTTTTTTTCTAATTATTTTATGTTGTTTTTTTCTTTTTTTTTTTTTATTTCTGTTTTTATTACTTTTTTATATAGTTATCGTATTTGGAGTAGTCTTTTTTTAACTTTTTTTAATTCTTTATATTACAGTTGTAGTAGTTTTTTGTTTTTTTTTATTAGTATTCCTTTGGTTTTTTTTTCTTTATTTTTTATTTGGTGATTGAATCTTAATTTTTTTAGAATTCCTGTTGTTTTTGTTTATATTGATTTTTATTTTTTTTTTTTTTTTATTTTATTGTTTTTGTTTTTTTATTTTATTGTTTTTAAGTTTTTATCTTTTTCTGTTTATTGTTTTTTGATAGATTATTTTCCTATTTTGTTTACTCGTTTTTTTCATGATTTTAAGTTTTTTGATTTGTTTTTGAATAAGTTAAATTTTACTTTTTTTTCTTTTTTTTCTTTTTCTAGTTTTGTTTCTATATCTTTTTATTTTAATAAGTTTAATTTTTTAGTTGTTTTTATTTTTCTTATTTTTGTTGTTTTTTAGGTATCTAATTTATTTTTTTAGTTTTTTAAAGTTTTTTTTTTTWTTGATTTTTTTTTTTTTTTATGATTTTTTTTTTTTGTTTTTTTCTTTTGCTTTTTGTTTTTTTTGTTTTAGTTTTTTTTGTTGATCTGGTAATTTTTTTTTAATTGATTCTTATTTTTATGTTGCTGTTTGTTTTATGTCTGTTTTTATTTTTTCTTTGGTTTTGGTTTCTGAGCGTCATCGTGTTATTGTTTTTTTTTCTAAGGTTCTTTTGATTATTTCTTTTTTTTTTTTTTTTTCTTATAGTGTTTTCTATTTGTATGTTTTTTTTGAGCTTTCTATGGTTCCTATTATTATTTTAATTCTTGGTTATGGTTATCAGATTGAGAAGGTTAATTCTTTTTTTTATCTTGTTTTTTATGCTACTTTTTGTAGTGTTCCTTTTCTTTTTGTTTATTTTAGTTTGGATTTTTTTTTTGTTGTTCCTTATTTTGATTGTTTTATTTCTTGGGAAATGGTTTTTATTATTAGTTTGGCTTTTATAATGAAATTTCCTGTTTTTTTTTTACATCTTTGGTTACCTAAAGCTCATGTTGAAGCTCCTACTTCTGCTAGTATTTTATTAGCTGGTTTGTTATTGAAGTTTGGTACTGTTGGGTTTGTTCGTATTATAAAGAGTCTTAGTTATTGTCATATTAATTATTGGTTTTTTTTTTCAGTTTTGGGTATGTTTATTTCTTGTTTTGTTTGTGTTTTTCAGAGTGATTTTAAGTCTTTAGCTGCTTATTCTTCTGTTGTTCATATGAATTTTTTGTTGTTTTTTCTTTTGTTTTTTGGTTTATATTCTAAAACTGGTAGTTTTTTAATGATGGTTTCTCATGGTTATACTTCTTCTGTTATGTTTTATTTTATTGGTGAGTTTTATCGTTCTTTAGGTAGTCGAATGATTTATTTTTTGAATAGTTTTATGTCTTCTAGTTTTATTTTTTCTTTCTTGATTTCTTTGGTTTTTTTATCTAATTGTGGTATACCGCCTTCTATTTCTTTTTTTTCTGAGTTTTTTTCTTTTTCTGGTTTTTTTTCTTTGTTTTATAATGTTTTTTTTTTGGTTTTTTTTTATTTTTTTGTTTCTTTTTATTATTGTGTTTATATTATTGTTATTTCTTTTTTGGGTAAGAAGTTTTTTTTTTTTAAGAGTTGATTTTTTTTTTGATCTCTTCCTTTAATTTTTTTTTGTTTTAATGTTTTTGGTTTTTTTTTATTTTTTTAATAGATTTAAGTTAAGTTAAACTATTAGTCTTCAAAACTAAAAATTTTATCTATAAGGTATTTAGTAGGAATTTTCTATATCCAATTGCGGTTTGGAAGTTTTTTTACCTTAACAAATTTTAGGCGAGTCTTCTAAACTTGTTTTGGGTTTTCCCGTTTGTTTTTTAAGTTTTTTCATAATTTCCATGTTTTGAGCTTTTCTACTTATCCTTTTTTTATGTTTATTTCTTTAAGTTCTCTTTTTTCTTCTTTTGTTGTTTTTTTCAAGTTTGGTATTTTTTCTTTTCTTTTTTTTTCTTTTTTTTCTTTTTTAGTTCTTATTTTTTGTTGGTTTAAAGATATTTGTATGGAGGGTCTTTGTGGTTATCATAATTTTTATGTTATAGATGGTTTCAAGTTTGGTTTTGTTTTGTTTATTTTTAGGGAGTTTATGTTTTTTTTTAGTGTTTTTTGGTTTTATTTTGATTCTGCTTTGGTTCCTGCTCATGAGATTGGTTGTGGTTGGGGATTTTTTGGTTTGGATAAGATTAATCCTTTTGGAGTTCCTCTTTTGAATACTGTTATTCTTCTTAGAAGTGGTGTTACTGTTACTTGGTCTCATTATTGTCTTTTGAATAATTTTTATTGTTTAGATGGTTTAATTTTGACTATTCTTCTTTCTTTTATTTTTATTTTGGTTCAGTTTTTTGAGTATAAGAGTTCCAGTTTTTCTATTTCTGATGGTGTTTATGGTAGTATTTTTTATTTTTCTACTGGTTTTCATGGTTTTCATGTTATTTTAGGTTCTATTTTTTTGACTTATAATCTTTTTCGTTTTTTATTATATCATTTTAATTATTCTCGTCATTTGGGTTATGAGTTTTCTATTTTGTATTGGCATTTTGTAGATGTTGTTTGGTTATTTTTATTTGTTTTTGTTTATTGATGAGGTTATTAGGTTTTATTTTTACTTTTTGGATTTTTTTAACTTTTTTGATTTTTTTATTTTTGTTTTTGTTTTACAGTTTATTTTTTGTCAAAAGGATAGTTTAATTAATGTTTTTTTTAATAAGTTTTTTTCTTTTTTAGTTGGTGTTTTTTCTTATAATTCTTCTTGTCTTATCAGATATATTTTTTCTTCTTTTATTTTTGTTTTTTTGTTGACTTGTTGTTTTGGTGGTTATTTTAGTTATTCTTTTTGTCCTTTGGGTATTATTGAGTTTACTTTTTTTTTTTCTTTTGTTTCTTGATTTTCCACTTTTTTGTTTTTGATTTCTAGCCAGAAGTTTTCTGTTTATATGAAGAAGTCTGGTGATGGTTTTTTTAAGACTTTTTTTTTACTATTTGTTGAGATTATTAGTGAGTTTAGTCGTCCTATTGCTTTGAGTGTTCGTTTGTTTGCTAACATTATAGTTGGTCATGTTATTAGTGCTTGTTTTTATGTTTTTTTTGAGTGTGTTTTTGGTTTTTCTTTTTTAATTGTTTTTGCTATTGTTTTTGAGTGTTTTGTTTTTATTTTGCAGAGTTATATTTTTTCTCGTTTAATTTATTTATATATTAACGAGTAGCTTTTTAGTTTATTTAAAATTTTTACTTGTGGTGTAAAAGAAATTTGAGCTTTGTAAGTTAGTTTAAGTAGAATTTTTGTTTTTGGTGCAAATGGTTATCTTACATTGAGGATTATTTTAATTTAGAATATTTAGCTGTTAACTAAAAGGTTTATCTTCATAAGAGTTTAGTTTATATTTAAAATATTAAATTGTAAATTTAAAGTTTTTTGCTCTTGCAGTAATTAGTTTAATTAAAATATAACATTTGGATTGTTAAGTTTTTTTACTGATTTTTCTTTTATTTTTTTGTTATTTTTGTTTTTTTTTTAAATTGTTTTATTTGTAATATTATTTTTTGATGGAGTGTTTTTTTTTTAATGACTCTTGTTTTTGTTTTTTTAAATTTTAATAATTCTTATTCTTCTATTAATTATTTTATTTTTCAGGAGTTTCTTGGTTTACTTTTTGTTTTTTTTTCTTTTGGTGTTTTTCAATTTTTTATTATTTTATTAAAGGTTGGTATTTCTCCTTTTCATTTTTGGTGTTTAAATATTTTTAATGGTCTTAGAGGTTTTAGCACTTTTTGATTTCTTACTTTCCAAAAGTTACCTTACTTTCCTGTTTTTTCTTTTATTTTTGATTATAGTTTTTTTTTTTTTCTTGTTTTTGGTATTATTTTTTGTTATTTCAATCTTTTTTTTTGTAAATCTTTTAAGAGTATAGTTTTTATTTCTTCTGTTGAGTCTTTTAATTGGTTGTTAATTTCTCTTCTTTCTTCTTTGTTTTCTGGTTTTTTTTTGTTTCTTAATTATGTTTTTGTTATGTTTTTTTTGTTGGATTACAGTTCTGCTAAAGGTTATGATTTTTATAATTGGGAATTGGTTTTTCTTTTTATAAATTTTCCTATGACTATTACTTTTTTCATTAAAATTTTTTCTATTATTTTTTTTTTAAATATTAGTTCTTTTTATCTATTGTTTGTTTTATTTTTGATGGTTTTTTCTGTTTTTGGTTTTGGTTTTTGGTTTTTTAATGTTGGCTTAAAATTTAGTTATTATGGTTTTTATAATTTTAGTTTTTTTTATTTTGTTTTTTTTCCTTTGATGTTTTTTTGTCTTTTTTAAAAGAGTTTTAGTTTATATAGAATTTATCACTTACAATGATGGGGTTTAAACTCTTACCAATTTAGTAAAATTTTATTATATTGCTTTGATATGGCAAAGTTCTTTTTGATTTGGTATTTTTTGTTTTATTTTTAGTAGCTCTTTTTTCTTTTTTATTTGCTTTTTTTTTTTATTTGTTTGTTTATTTTGCTTCTTTTTTTGATTTTTATTTTTGTAAGTCTTCTTCTTTTGAGAGTGGTTTTATGAGTGTTGGTTTAATTCAGAATTCTTTTAGAATTCACTTTTTTGTTATTATAATTATGTTTGTTGTTTTTGATTTGGAGATTGTTATTTTTATTGGTATTCTTATTTCTGATTTAAATTCTTTTGTTTGTTTTTTTTTTTTATTTTTTTTTTTGTTCTTGTTTTTTTATATGGAGTGGTATTATAGTAAGCTTGTTTGAAATTTTTAATAGTAAAAAACTTTATTATAATTTAGTATATCTCGTTGTCGTTGAGAAGGTTTTAAGTTTTATCTTATTATTATATTTTTTTTTTTTCTTGTTTTTAGTATCAAAATCCAGTTGGGGTTTTGATATATTATAWATTWTATATTATAAAAATAATATAAATATAATATATTTATTAATTATATTTATATATAAATAATTATATTTATATATATAAATAATTATATTTATATTATTTTTATTATGTATGTATGTATATTTATGTTGATATTAATTAGTTAATATCATATCCYTTATTTAGGATAATTATTTGAGGAAAATTTTATTAATTAGGTAAACTTGTTTCATTTAAGCTGATAAACTTTGGACTTTTTTAAGTCTCAAAAGTTTCAGGAAAACAAGTTTACCTAATTAATGGTTTTATTTTAATTGAAATTATATGTCTATAAGCTCGATTAAAATAAAATTTTGTAGTATGATNNNNNNNNNNNNNNNNNNNNNNNNNNNNNNNNNNNNNN
>Cambodia_Human_L23 - m
GTCGTTTATTTTTCGATTTTTTTATTTATGATTTTGTTGGTTTTTTTTGTTGTTTTTTTTGTTATACAGAGTATTGCTTTTATTACTTTATATGAGCGTCATTTGTTGGGTCTTAGTCAATCTCGACTTGGTCCTACAAAGGTAGGTTTTTTTGGTGTTTTTCAGGCTATTGTAGATGGAGTTAAGCTTTTAAGTAAAGAACAATTTTTACCTTATAATTCTTCTTATTTTTTTTTTTTGTTTATTCCTTCTGTTTCTTTTTGTTTGATATATTTGGAGTGGTTTGTTCTTCCTTTTTTTTTTGATTTTTTTACTTTTAATTATTCTGTTTTGTTTTTTCTTTGTTTAATTGGTTTTTCTGTTTATATTACTTTAATTTCTGGAATTGTTTCCAAATCTAAGTATTCTATAATTGGCTCTATTCGTTCTAGTAGTCAGAGTATTTCTTATGAGATTTCTTTTACCTTTTTTGTTTTCTGTGTTGTTCTTCATGTTGGTGTTTTTAGTTTTTTTAGTTTTTTTAGTTTTAGTATAGTTGTTCTTTTTTTTCCTTTCCTTATTATGATTATTGGTGAGCTTAATCGTGCTCCTTTTGATTTTTCTGAGGGTGAGAGTGAACTTGTTAGTGGTTATAATATTGAATATTCTAGTGTTGCTTTTGTTCTTTTGTTTTTGAGTGAGTATGGTGTTTTGATTTTTTTTTGTGTTCTTTTTTCTTTTTTATTTTTTGGTGGTTCTATTTTTATGTCTTTTTTTATTTTTTCTCTTTTGATTTTTATTCGTAGTTCTTTCCCTCGTTATCGTTATGATTTAATGATAGGTTTTTTTTGATTTGTTATGTTACCTATTTCTATGATTTTGTTTTTGTTTTTTTGTTTGTTATTTTTTTAGGGATTTAGTTTATATTAAAATGTTTGTTTTGCATACAAAAGAATTTTTTCTCTGGGTTTTTTTTTTTAGTTTATAGATTTGATTATGGTCATTGTAATGATAAAATGGTGTTATATAATTTTTAATCACTTGAGTGGACAATGTTTTTCTATCCCGGCAATGTATTGCTTGTATAAACTCAGTACCAGAATAATCGGATAGACTGAGTAAGCTTATACCCTAAATGTGTTTTGGCCATGGTTTTTTTTTTGATTTTTTTACAACTGTTTAGTGCAATGTGCAGTTTTTTTTTGTTGTTTTATCTTGGTCAATAAGATTAGATAAATGACCTGGATTAGTACCCAGTTAATCTAAATTTAAAAGTTGCAGGAGTAAAGTAATATTTAAACTGTAATAATATTGGCGGATTTTTTAATTATCTTTGGAGGTTGAGCTGTAATTGAGAACCCTCATTATCAGCTTTGATTTTTGTCGCATGTATGATCGTTTATGTCCTTCTTAAAGAGGTGCATTAAAGATTATTTGGTGTTTAATCAATGATATCTATTAAAACAGATAAATACCTGGTATATATCAAAGTTTTCGTTTGACCTACAATATCTTATGTTTCGGATAAGGGGGAGAGATTTTCCTTTGAAGTTGTAAAAGACAGTAAATGCTTTTTAATGTAGCATTGAAGTATTTAGAGAAATCGTACAAATCATCCATCAATTGCCCACAGGGGAGTAAGTTGTAGTAAAGTAGGTGTAGGGGAATCTGTACCTAGTTTAAGTTGGTTATATTTTAATAATTTGGTTTTTTTCCAAGTGTTTTTTCCTTCTTTAATAAGTTAGTATATTTTAGTACATTGGGTTCATATCCTAAAGGAGAATTTTCACTTATTTTTTATTGTTTTTTTTATTTAATTTTTTCTTTTTTAAGGGGGTACTTTTAAGGTTTTTGGGAGTTATTAGTATAAGAAGTATTTTTAATTGCAAATTAAAAGGTTAATAGCTTTTTTTATTCTTTTAAGTTTTTAAATGTTCCTGTCAGTTTTTCTTTATCTGTTTTTTGAAATTTTGGTAGTATTTTGGGTATGGTTCTTTTTTTTCAGATTTTTAGTGGTTTATTTTTATCTTTTTATTATGTTGCTGATGGTTTTAATTCTTTTTCTAGTGTCCAGTATATTATAAGTGATGTTAATTTTGGTTGGGTTTTTCGTATTTTGCATTTTAATGGTGCTAGTTTATTTTTTTTTTTTTTGTATTTACATTTTTTTAAGGGTCTTTTTTTTTGTAGTTATCGTTTATCTGGTACTTGGATTATTGGTTTAACTATTTTTTTTTTTGTTATAATGGAGGCTTTTATAGGTTATGTTTTAGTTTGGGCTCAGATGAGTTTTTGAGCTTCTGTTGTTATTACTAGTCTTTTAAGTGTTATTCCTTATTTTGGTTTTTCTATTGTTTATTGAATTTGGAGTGGTTTTTCTGTTGTTAATTCTACTCTTAAGTTTTTTTTTGTTATTCATTTTTTAATGCCTTGGTTGGTTTTTCTTTTAGTTTTTGTTCATTTATTTTTTTTACATTCTACTGGTAGGACTTCTGTTTTATATTGTCATGGTGATTATGATAAAATTAGTTTTTTTCCTTATTATTTTTATAAGGATTCTTATAATTTGGTTGTTTTTTTTCTTTTTTTTATTTTTTCTTTTTTTTTTCCTTTTTTACTTGGTGATCCTGAGATGTTTGTTGAGTCTGATCCAATGGTTAGGCCTGTTCATATTGTTCCTGAGTGATATTTCTTATTTGCTTATGCTATTTTGCGTGCTATTCCTAATAAAGTTTTAGGAGTTTTTTTTCTTGTTTTTAGTATTTTTATTTTTTATTTTTATGTTTTTTTTAATAATTATTATAGTGTTCTTGATAATTTGAATTTTTTTTTGGTTGTTTTTTTTATTTTGGTTTCTGTTTTTTTAAGTTGATTAGGTCAGTGTCATGTTGAATATCCTTTTATTGATTTGAGAGTTGTTTTTTCTTTTTTGTATTTTTTTTTTGCTTTTTTAATTGTTTTCTCTCGATTTTTAACTAAATTTATTTTTTCTTAGTAAACTTAGTATAATTTATTATATTGGATTTAGGATCCTGGGATTTTTGTTTACTTTTAATTATTTTCAAGGTTACATGATAGGGTTTTCTAATAATTATCTTTGTAGATATATGGATTGGTTTCATAATTTTAATTGTAGTTTGTTATTTGGTGTTTTATTTTTTGTTTTTATAGTTATTGTTAATCTTTTTGTTAATTCTTATTATTTTAAGAGTCATAATATTGAGTATCAATTTGGTGAGTTTTTATGTAGTTTGTTACCTTTATTTATTTTGGTTTTTCAAATGTTTCCTTCTTTATCTTTGTTGTATTTTAGTGGTTTGTCTTATTTAGATAGTAGTTTAACTGTTAAAGTTGTTGGTCATCAGTGGTATTGAAGTTATGATTATAGGGATATCGGTGTTGAGTTTGATTCTTATATGAAGTCTATTGATTCTTTATTGATTGGTGAGCCTCGTTTATTAGAAGTTGATAATCGCTGTGTTGTTCCTTGTGATACTAATATTCGATTTTGTATTACATCGGCTGATGTTATTCATTCTTGATCTCTTCCTTCTTTTTGTATTAAACTTGATGCTATGAGTGGTATTTTAAGTACTGTTACTTGTAGTTTTCCTATGGTTGGTGTTTTTTATGGTCAGTGTTCTGAGATTTGTGGTGCTAATCATAGTTTTATGCCTATTTGCTTGGAGGTTTCTTTGTTGGAAAATTTTAAAGATTGATGTTATCTAATGTCTAGTTAATTTTGAGGTATTAGTATATTTTAGTATTATTCTTTTTCGAGGAGTCGGATTTATACCTTTATTGAATTAGCATAATTTAATGTATTTGTTTTAAGCGCAAAAGATTTTATTCAATTTTACTCTTTTAGTTTATAAAAAATATGACTTTGAAGCAGTTAAGAATCATAGAGTATATTTTTTTTTTATATATATATTAGTATTGCATACTATGTTAGGATATTTTCAAAGATTTTGATAAATAGAAGCAAAGTGTTTAAGGTGTAGTTTTTTTTTTTGTTACAAAAATAATTTTACTACTCTTAGTGTTGATACATCGAACTTTGTGATATCTGTTTTTAATTTTTATATTAGAAAATTATATGTTGTTTTTTTTTTTTGTGGTTTCAATAATTTGAAGTTTTTTTGTTTTAAGTTTTATAACTTTACTACCTTACTTTTCTTTTTTTCTTTTTAATTATAATTCTTTATAGTTTTTATTATCTAACAATTAGTAAATTAATAAATTATGTTTTTTTTTTTAATATAAATGAATTACTAATTATCTGGTCAAATGTTTATTAAAGACTTAGGATTTATATTAAATCTGTCTTCTGCCCTATGGTTTTTTTAAATGGCAGTCTTAGCGTGAGGACATTAAAGTAGCAAAATAATTTGTGCTTTTATTGGGTTCGAGTATGAATGAAGTTTTGGCTGGTGATATTTTTTTTTTTTTTTGAATTTAATATACATCTAAAAAGAGATGTTTATAATAAAACAAAGATAAGTCTTCGGAAATTTTATTTCTATTAAAAATTTTTTTTTTTAGTAATTTATCTAGGGAAGATTATTATATAATTTTTTTTTACTATTTTTAATTTAAAAAATTACTCCGGAGTTAACAGAAAAACATGCCTTATGTAGTTCTTATATTTTGGTAAGTTTTACATCGATGTTGTATCTTTATTAGCTGAAGAGGAGAAATTTCAGTTTTTTAGACTGTTCTTCTTTTAATAAATAAAACGTGATATTAGTTTAATTCATCGTGAGATAGAATTGTTTATCTTGTTTATTATTTTTTTTTATCGGGATTAGTACGAAAGGAATTTCACTATAATTTTAAATTTTTTAATCTTTTTTTTAATTTTTTTTGTTTATTTTTTTCTTGCCTTAGTTTTCTTGTTTTTGATCCTTTGAAGAGTGCTTTTTTTTTAGTTCTTTCTTTAATTTTTTTGGTTTTTTTTATTTCTTTTGGTTTTTATGTTTGGTTTTCTTATTTTATTTGTTTGATTTTTTTGAGTGGTATTTTTGTTATCATTGTTTATTTTTCTAGTTTTTCTAAATATATTTATGTTAATGTTAATTTTTTTCTTGTTCTTTTTGTTTTCTTGTTTTTTTTTTTTTATTCTTTTTTTTTCTTTTTGGATCCTAGTTACTATAATTCTTTAAATTTTTTTTATTATGATTTGTTTTTTTCTTTTATTTTTTGGGTTGTTTTTTGTTTGTTTTTTTTTATAAATTTTATTAGTTTTTTTCTTTGTTTTTCTGGTGCTCTTCGACTATATTAATTTTGGTTTATTAGTATAATGAGTATATTTGATTTCCAATCAAATGGTTATTAAACTATGCTATTTTAGTTTATATAAAATGTCTAATTTGTAATTAGAAGAATTTTTAGCAACTTTCTAGTTTTTGTTTTTTATAGTACTAATCATAAAGATATTGGTAGTATTTATTTAATTTTTGGTTTATGAGCTGGTATAGTTGGTTCTGCTCTTTCTATAATTATTCGTATCGAGTTAAGTAAGCCTGGTATGTTTATTGGGGATGGTCAATTATATAATTCTATTTTAACTGCTCATGCTATTTTGATAATTTTTTTTATGGTTATACCTAGTATGATTGGTGGTTTTGGTAATTGAATGGTTCCTTTAATATTAGGTGCACCTGATATAAGTTTTCCTCGATTAAATAATATTAGTTTTTGATTGTTACCTGCCTCTATTTTTTTGGTTTTTTTGGCTTGTTTTGTTGATAATGGTTTAGGTACTAGTTGAACTATTTACCCTCCTTTATCTACTTCAGGTCACCCTGGTTCTAGTGTTGATTTGGCTATTTTCAGTTTACATCTTTCTGGTATTAGTTCTATTTTAGGTGGTATTAATTTTATGTGTACTGTTAAAAATTTACGTTCTAGTTCTGTTTCTCTTAATAATATGAGTTTATTTATTTGGACTATTTTTGTTACTGTTTTTTTATTGGTTTTGTCTTTACCTGTTTTAGCTGGTGCTATTACTATGTTGTTAATTGATCGTAATTTTAATGGTTCTTTTTTTGATCCTAGTTTTGGTGGTAATCCTTTGATTTATCAGCATTTGTTTTGGTTTTTTGGTCATCCGGAAGTTTATATTTTAATTTTACCTGCTTTCGGTATTATTAGTCAATGTACTTTATATTTGACTGGTAAAAAAGAAGTTTTTGGTTATTTGGGTATGGTTTATGCTATTTTAAGTATTGGTTTAATTGGTTGTGTAGTTTGAGCTCATCACATGTATACTGTTGGTATGGATTTTGATTCTCGTGCTTATTTTACTGCTGCTACTATAGTAATTGCTGTTCCTACTGGTGTAAAAGTTTTTAGATGGTTAGCTACTTTTTTTGGTACTGTTATAGTTTACCAACCTTTGTTATTTTGAGTTATAGGTTTTATTTTTTTATTTACTATTGGTGGTTTAACTGGTGTTATGTTATCTAATTCTAGAATTGACATTATTTTACATGATACTTATTATGTAGTATCTCACTTTCATTATGTTTTAAGTCTTGGTGCTGTTTTTGGTTTGTTTGCAGGTGTTACTTTGTGATGGTCTTTTATTACTGGTTTTGTTTTGAATAAAATTTATATGTATTCTGTTTTTTTTTTATTTTTTATTGGAGTTAATATGACTTTTTTTCCTTTACATTTTGCTGGTTTACATGGTTTCCCACGAAAATATGTGGATTATCCAGATGTTTATTCTTTTTGAAATGTTTTATCTTCTTTTGGTTCTCTTATTAGTATTTTTTCTCTTTTTTTTTTTGTTTTTGTTCTATTAGAATCTTTTATTAGTTATCGTGTTTTAGTTGTTGATTACTTTAATGGTGTTAGACCTGAAAATACTAATTTAGGTTATAATTTTTATCATAGTTTCCAAGATGGGGTTTATTTGAGAGTACCTCATAATTAATTGTTTTTATTTTTTATTGGTATTTTTTTCCTTTTTTATAAATTTCGACGTTTTATTTTTGTTATTATTTCTTTTGAATTTTTAATGATGGGAGTTTTTTATTTGTTTTCTTTTTTTTTTGGTTTTTTTTCTTTTTTTTACTTTTTATGTTTTAGTGTTTTTTGTAGTCTTATGGGTGTTGTTTTAATAGTTTATTTTATTAAGTTTTATGGTTGTGATTATGTTTTTTTTTAAAATCACATANTATCAAACCCCAATTGAGTGGTTAGCTTAAGTTTAAAGCACCGGATTTTTAATCCGGGGATTAATCTGCTTAAAACTGTTTTTATTTTGATTTGAAATCAAAATTTGGATTTTTCCGCAGTTTTTGTCTTTATTTTTGATTTTTTTTTATTGTTTTTTGTTTTTGTTTTTTGTTTTTGTTTTTTGTTTTGTTTTTGTTTTTTGTTCCTTTTTTTAAGTTTTCTTTCTTTTTTTTTGATTTTGGTTTTATTGTTTTTAAGTTTAATTTTTATTTAAGTAGTATTGTTTTTTCTTTTGTTTTGATTTTGATTTCTGTTAGTGTTTTTTTTTATAGTCTTTATTATCTTAATATGGAAATTAATTTTTTTTATTATTTTTTTGTTTTACTTGTTTTTATTTGTAGTATATTTTTTTTGGTTTTTTGTGATAGTGTTTTTTTTGTTTTGCTTGGTTGAGATTTGTTAGGTATTTCTAGTTTTTTTTTAGTTCTTTTTTATAATAATTGGGATAGTTGTAGGGGTTCTATGAATACTGTTTTGACCAATCGTATGGGTGATTTTTTTATTTTTGTTTTTTTTTCTTTGTCTTTTTTTACTTTTTTTAATTTTTTTAGTTTTTCTTATTTTTGTTTTTATTCTTCTTTTTTTCTTGTTTTGGCTGCTTTTACTAAGAGTGCTCAGTTTCCTTTTGGTGGTTGATTGCCTAAGGCAATAAGTGCTCCTACTCCTGTTAGTTCTTTGGTACATAGTAGTACTCTTGTTACTGCTGGTATTGTTTTGATAATTAAATTTAATGTTATTATTATGAGTTCTTTTCTTTTGAAGTTGGTTCTTATTTCTGGTGTTTTTACTATGTTTTTTTCTAGTTTTTGTGCTTTATATGAGAATGATTTAAAGAAGGTTGTTGCTCTTAGTACTTTATCTCAAATGGGTCTTTCTATGGTTTCTTTTGGTTTTGGTTTAAGTTTTCTTTGTTATGTTCATTTATTGAGTCATGCTATTTTTAAGAGTTGTCTTTTCATACAGATTGGTTATTTGATTCATTGTTCTTTTGGTCAACAGGATGGTCGTGGTTATTCTTTTGGTAATTTACCTTATTTTGTCCAGCTTCAGATTTTGATTACTCTTTTTTGTTTGTGTGGTTTGTTTTTTTTGAGTGGTTCTGTTAGTAAAGATTATATTCTTGTTTATTTTTTTTCTAATTATTTTATGTTGTTTTTTTCTTTTTTTTTTTTTATTTCTGTTTTTATTACTTTTTTATATAGTTATCGTATTTGAAGTAGTCTTTTTTTAACTTTTTTTAATTCTTTATATTATAGTTGTAGTAGTTTTTTGTTTTTTTTTATTAGTATTCCTTTGGTTTTTTTTTCTTTATTTTTTATTTGGTGGTTGAATCTTAATTTTTTTAGAATTCCTGTTGTTTTTGTTTATATTGATTTTTATTTTTTTTTTTTTTTTATTTTATTGTTTTTGTTTTTTTATTTTATTGTTTTTAAGTTTTTGTCTTTTTCTGTTTATTGTTTTTTGATAGATTATTTTCCTATTTTGTTTACTCGTTTTTTTTATGATTTTAAGTTTTTTGATCTGTTTTTGAATAAGTTAAATTTTACTTTTTTTTCTTTTTTTTCTTTTTCTAGTTTTGTTTCTATATCTTTTTATTTTAATAAGTTTAATTTTTTAGTTGTTTTCATTTTTCTTATTTTTGTTGTTTTCTAGGTATCTAATTTATTTTTTTAGTTTTTTAAAGTTTTTTTTTTTWTTGATTTTTTTTTTTTTTTATGATTTTTTTTTTTTGTTTTTTTCTTTTGCTTTTTGTTTTTTTTGTTTTAGTTTTTTTTGTTGGTCTGGTAATTTTTTTTTAATTGATTCTTATTTTTATGTTGCTGTTTGTTTTATGTCTGTTTTTATTTTTTCTTTGGTTTTGGTTTCTGAGCGTCATCGTGTTATTGTTTTTTTTTCTAAGGTTCTTTTGGTTATTTCTTTTTTTTTTTTTTTTTCTTATAGTGTTTTTTATTTGTATGTTTTTTTTGAGCTTTCTATAGTTCCTATTATTATTTTAATTCTTGGTTATGGTTATCAGATTGAGAAGGTTAATTCTTTTTTTTATCTTGTGTTTTATGCTACTTTTTGTAGTGTTCCTTTTCTTTTTGTTTATTTTAGTTTGGATTTTTTTTTTGTTGTTCCTTATTTTGATTGTTTTATTTCCTGGGAAATGGTTTTTATTATTAGTTTGGCTTTTATAATGAAATTTCCTGTTTTTTTTTTACATCTTTGGCTACCTAAAGCTCATGTTGAAGCTCCTACTTCTGCTAGTATTTTATTAGCTGGTTTGTTATTGAAGTTTGGTACTGTTGGGTTTGTTCGTATTATAAAGAGTCTTAGTTATTGTCATATTAATTATTGGTTTTTTTTTTCAGTTTTGGGTATGTTTATTTCTTGTTTTGTTTGTGTTTTTCAGAGTGATTTTAAGTCTTTAGCTGCTTATTCTTCTGTTGTTCATATGAATTTTTTGTTGTTTTTTCTTTTGTTTTTTGGTTTATACTCTAAAACTGGTAGTTTTTTAATGATGGTTTCTCATGGTTATACTTCTTCTGTTATGTTTTATTTTATTGGTGAGTTTTATCGTTCTTTAGGTAGTCGAATGATTTATTTTTTGAATAGTTTTATGTCTTCTAGTTTTATTTTTTCTTTCTTGATTTCTTTGGTTTTTTTATCTAATTGTGGTATACCTCCTTCTATTTCTTTTTTTTCTGAGTTTTTTTCTTTTTCTGGTTTTTTTTCTTTGTTTTATAATGTTTTTTTTTTGGTTTTTTTTTATTTTTTTGTTTCTTTTTATTATTGTGTTTATATTATTGTTATTTCTTTTTTAGGTAAGAAGTTTTTTTTTTTTAAGAGTTGATTTTTTTTTTGATCTCTTCCCTTAATTTTTTTTTGTTTTAATGTTTTTGGTTTTTTTTTATTTTTTTAATAGATTTAAGTTAAGTTAAACTATTAGTCTTCAAAACTAAAAATTTTATCTATAAGGTATTTAGTAGGAATTTTCTATATCCAATTGCGGTTTGGAAGTTTTTTTACCTTAACAAATTTTAGGCGAGTCTTCTAAACTTGTTTTGGGTTTTCCCGTTTGTTTTTTAAGTTTTTTCATAATTTCCATGTTTTGAGTTTTTCTACTTATCCTTTTTTTATGTTTATTTCTTTAAGTTCTCTTTTTTCTTCTTTTGTTGTTTTTTTCAAGTTTGGTATTTTTTCTTTTCTTTTTTTTTCTTTTTTTTCTTTTTTAGTTCTTATTTTTTGTTGGTTTAAAGATATTTGTATGGAGGGTCTTTGTGGTTATCATAATTTTTATGTTATAGATGGTTTTAAGTTTGGTTTTGTTTTGTTTATTTTTAGGGAATTAATGTTTTTTTTTGGTGTTTTTTGGTTTTATTTTGATTCTGCTTTGGTTCCTGCTCATGAGATTGGTTGTGGTTGGGGATTTTTTGGTTTTGATAAGATTAATCCTTTTGGAGTTCCTCTTTTAAATACTGTTATTCTTCTCAGAAGTGGTGTTACTGTTACTTGGTCTCATTATTGTCTTTTGAATAATTTTTATTGTTTAGATGGTTTAATTTTAACTATTCTTCTTTCTTTTATTTTTATTTTGGTTCAGTTTTTTGAGTATAAGAGTTCTAGTTTTTCTATTTCTGATGGTGTTTATGGTAGTATTTTTTATTTTTCTACTGGTTTTCATGGTTTTCATGTTATTTTAGGTTCTATTTTTTTGACTTATAATCTTTTTCGTTTTTTATTATATCATTTTAATTATTCTCATCATTTGGGTTATGAGTTTTCTATTTTGTATTGGCATTTTGTAGATGTTGTTTGGTTATTTTTATTTGTTTTTGTTTATTGGTGAGGTTATTAGGTTTTATTTTTACTTTTTGGATTTTTTTAACTTTTTTGATTTTTTTATTTTTGTTTTTGTTTTACAGTTTATTTTTTGTCAAAAGGATAGTTTAATTAGTGTTTTTTTTAATAAGTTTTTTTCTTTTTTAGTTGGTGTTTTTTCTTATAATTCTTCTTGCTCCATCAGATATATTTTTTCTTCTTTTATTTTTGTTTTTTTGTTGACTTGTTGTTTTGGTGGTTATTTTAGTTATTCTTTTTGTCCTTTGGGTATTATTGAGTTTACTTTTTTTTTTTCTTTTGTTTCTTGATTTTCTACTTTTTTGTTTTTGATTTCTAGTCAGAAGTTTTCTGTTTATATGAAGAAGTCTGGTGATGGTTTTTTTAAGACTTTTTTTTTATTGTTTGTTGAGATTATTAGTGAGTTTAGTCGTCCTATTGCTTTGAGTGTTCGTTTGTTTGCTAATATTATAGTTGGTCATGTTATTAGTGCTTGTTTTTATGTTTTTTTTGAGTGTGTTTTTGGTTTTTCTTTTTTAATTGTTTTTGCTATTGTTTTTGAGTGTTTTGTTTTTATTTTGCAGAGTTATATTTTTTCTCGTTTAATTTATTTATATATTAACGAGTAGCTTTTTAGTTTATTTAAAATTTTTACTTGTGGTGTAAAGGAAATTTGAGCTTTGTAAGTTAGTTTAAGTAGAATTTTTGTTTTTGGTGCAAATGGTTATCTTACATTGAGGATTATTTTAATTTAGAATATTTAGCTGTTAACTAAAAGGTTTATCTTCATAAGAGTTTAGTTTATATTTAAAATATTAAATTGTAAATTTAAAGTTTTTTGCTCTTGCAGTAATTAGTTTAATTAAAATATAACATTTGGATTGTTAAGTTTTTTTACTGATTTTTCTTTTATTTTTTTGTTATTTTTGTTTTTTTTTTAAATTGTTTTATTTGTAATATTATTTTTTGATGGAGTGTTTTTTTTTTAATGACTCTTGTTTTTGTTTTTTTAAATTTTAATAATTCTTATTCTTCTATTAATTATTTTATTTTTCAGGAGTTTCTTGGTTTGCTTTTTGTTTTTTTTTCTTTTGGTGTTTTTCAATTTTTTATTATTTTATTAAAGGTTGGTGTATCTCCTTTTCATTTTTGGTGTTTAAATATTTTTAATGGTCTTAGAGGTTTTAGCACTTTTTGATTTCTTACTTTCCAAAAGTTACCCTATTTTCCTGTTTTTTCTTTTATTTTTGATTATAGTTTTTTTTTTTTTCTTGTTTTTGGTATTATTTTTTGTTATTTCAATCTTTTTTTTTGTAAATCTTTCAAGAGCATAGTTTTTATTTCTTCTGTTGAGTCTTTTAATTGGTTGTTAATTTCTCTTTTTTCTTCTTTGTTTTCTGGTTTTTTTTTGTTTCTTTATTATGTTTTTGTTATGTTTTTTTTGTTGGATTACAGTTCTACTAAAGGTTATGATTTTTATAATTGGGAATTGGTTTTTCTTTTTATAAATTTTCCTATGACTATTACTTTTTTTATTAAAATTTTTTCTATTATTTTTTTTTTTAATATTAGTTCTTTTTATCTATTGTTTGTTTTATTTTTAATGGTTTTTTCTGTTTTTGGTTTTGGTTTTTGGTTTTTTAATGTTGGTTTAAAATTTAGTTATTATGGTTTTTATAATTTTAGTTTTTTTTATTTTGTTTTTTTTCCTTTGATGTTTTTTTGTCTTTTTTAAAAGAGTTTTAGTTTATATAGAATTTATCACTTACAATGATGGGGTTTAAACTCTTACCAATTTAGTAAAATTTTATTATATTGCTTTGATATGGCAAAGTTCTTTTTGATTTGGTATTTTTTGTTTTATTTTTAGTAGCTCTTTTTTCTTTTTTATTTGCTTTTTTTTTTTATTTGTTTGTTTATTTTGCTTCTTTTTTTGATTTTTATTTTTGTAAGTCTTCTTCTTTTGAGAGTGGTTTTATGAGTGTTGGTTTAATTCAGAATTCTTTTAGAATTCACTTTTTTGTTATTATAATTATGTTTGTTGTTTTTGATTTGGAGATTGTTATTTTTATTGGTATTCTTATTTCTGATTTAAATTCTTTTGTTTGTTTTTTTTTTTTGTTTTTTTTTTTGTTCTTGTTTTTTTATATGGAGTGGTATTATGGTAAGCTTGTCTGAAATTTTTAATAGTAAAAAACTTTATTATAATTTAGTATATCTCGTTGTCGTTGAGAAGGTTTTAAGTTTTATCTTATTATTATATTTTTTTTTTTTCTTGTTTTTAGTATCAAAAGCCAGTTGGGGTTTTGATATATTWTATATTATATATTATAAAAATAATATAAATATAATATATTTATTAATTATATTTATATATAAATAATTATATTTATATATATAAATAATTATATTTATATTATTTTTATWTTGTATGTATGTATATTAATGTTGATATTAATTAGTTAATATCATATCCTTTATTTAGGATAATTGTTTGAGGGAAATTTTATTAATTAGGTAAACTTGTTTCATTTAAGCTGATAAACTTTGGACTTTTTTAAGTCCCAAAAGTTTCAGGAAGACAAGTTTACCTAATTAATGGTTTTATTTTAATTGAAATTATATGTCTATAAGTTCGATTAAAATAAAATTTTGTAGTATGATNNNNNNNNNNNNNNNNNNNNNNNNNNNNNNNNNNNNNN
>Cambodia_Human_L24 - m
GTCGTTTATTTTTCGATTTTTTTATTTATAATTTTGTTGGTTTTTTTTGTTGTTTTTTTTGTTATACAGAGTATTGCTTTTATTACTTTATATGAGCGTCATTTGTTGGGTCTTAGTCAATCTCGACTTGGTCCTACGAAGGTAGGTTTTTTTGGTGTTTTGCAGGCTATTGTAGATGGAGTTAAGCTTCTAAGTAAAGAACAATTTTTACCTTATAATTCTTCTTATTTTTTTTTTTTATTTATTCCTTCTGTTTCTTTTTGTTTGATATATTTGGAGTGGTTTGTTCTTCCTTTTTTTTTTGATTTTTTTACTTTTAATTATTCTGTTTTGTTTTTTCTTTGTTTGGTTGGTTTTTCTGTTTATACTACTTTAATTTCTGGAATTGTTTCCAAATCTAAGTATTCTATAATTGGTTCTATTCGTGCTAGTAGTCAGAGTATTTCTTATGAGATTTCTTTTACTTTTTTTGTTTTTTGTGTTGTTCTTCATGTTGGTGTTTTTAGTTTTTTTAGTTTTTTTAGTTTTAGTATAGTTGTTCTTTTTTTTCCTTTTCTTATTATGATTATTGGTGAGCTTAATCGTGCTCCTTTTGATTTTTCTGAGGGTGAGAGTGAACTTGTTAGTGGTTATAATATTGAATATTCTAGTGTTGCTTTTGTTCTTTTGTTTTTGAGTGAGTATGGTGTGTTGATTTTTTTTTGTGTTCTTTTTTCTTTTTTGTTTTTTGGTGGTTCTGTTTTTATGTCTTTTGTTATTTTTTCTTTTTTGATTTTTATTCGTAGTTCTTTTCCTCGTTATCGTTATGATATGATGATAGGTTTTTTTTGATTTATTATGTTACCTATTTCTATGATTTTGTTTTTATTTTTTTGTTTGTTATTTTTTTAGGGATTTAGTTTATATTAAAATGTTTGTTTTGCGTACAAAAGAATTTTTTCTCTGAATTTTTTTTCTTAGTTTATAGATTTGATTATGGTCATTGTAATGATAAAATGGTGTTATATAATTTTTAATCACTTGAGTGGACAATGTTTTTCTATCCCGGCAATGTATTGCTTGTATAAACTCAGTACCAGAATAATCGGATAGACTGAGTAAGCTTATACCCTAAATGTGTTTTGGCCATGGTTTTTTTTTTGATTTTTTTACAACTGTTTAGTGCAATGTGCAGTTTTTTTTTGTTGTTTTATCTTGGTCAATAAGATTAGACAAATGACCTGGATTAGTACCCAGTTAATCTAAATTTAAAAGTTGCAGGAGTAAAGTAATATTTAAACTGTAATAATATTGGCGGATTTTTTAATTATCTTTGGAGGTTGAGCTGTAATTGAGAACCCTCATTATCAGCTTTGATTTTTGTCGCATGTATGATCGTTTATGTCCTTCTTAAAGAGGTGCATTAAAGATTATTTGGTGTTTAATCAATGATATCTATTAAAACAGATAAATACCTGGTATATATCAAAGTTTTCGTTTGACCTACAATATCTTATGTTTCGGATAAGGAGGAGAGATTCTTCTTTGAAGTTGTAAAAGACAGTAAATGCTTTTTAATGTAGCATTGAAGTATTTAGAGAAATCGTACAAATCATCCATCAATTGCCCACAGGGGAGTAAGTTGTAGTAAAGTAGGTGTAGGGGAATCTGTACCTAGTTTAAGTTGGTTATATTTTAATAATTTGGTTTTTTTCCAAGTGTTTTTTCCTTCTTTAATAAGTTAGTATATTTTAGTACATTGGGTTCATATCCTAAAGGAGAATTTTCACTTATTTTTTATTGTTTTTTTTATTTAATTTTTTCTTTTTTAAGGGGGTACTTTTAAGGTTTTTGGGAGTTATTAGTATAATAAGTATTTTTAATTGCAAATTAAAAGGTTAATAGCTTTTTTTATTCTTTTAAGTTTTTAAATGTTCCTGTTAGTTTTTCTTTATCTGTTTTTTGGAATTTTGGTAGTATTTTGGGTATGGTTCTTTTTTTTCAGATTTTTAGTGGTTTATTTTTATCTTTTTATTATGTTGCTGATGGTTTTAATTCTTTTTCTAGTGTTCAGTATATCATAAGTGATGTTAATTTTGGTTGGGTTTTTCGTATTTTACATTTTAACGGTGCTAGTTTATTTTTTTTTTTTTTGTATTTGCATTTTTTTAAGGGTCTTTTTTTTTGTAGTTATCGTTTGTCTGGTACTTGGATTATTGGTTTAACTATTTTTTTTTTTGTTATAATGGAGGCTTTTATAGGTTATGTTTTAGTTTGGGCTCAGATGAGTTTTTGAGCTTCTGTTGTTATTACTAGTCTTTTAAGTGTTATTCCTTACTTTGGTTTTTCTATTGTTTATTGGATTTGGAGTGGTTTTTCTGTTGTTAATTCTACTCTTAAGTTTTTTTTTGTTATTCATTTTTTAATGCCTTGATTGGTTTTTCTTTTAGTTTTTGTTCATTTGTTTTTTTTACATTCTACTGGTAGGACTTCTGTTTTATATTGTCATGGTGATTATGATAAAATTAGTTTTTTCCCTTATTATTTTTATAAAGATTCTTATAATTTGGTTGTTTTTTTTCTTTTTTTTATTTTTTCTTTTTTTTTTCCTTTTTTACTTGGTGATCCTGAAATGTTTGTTGAGTCTGATCCAATGGTTAGACCTGTACATATTGTTCCTGAGTGATATTTCTTATTTGCTTATGCTATTTTGCGTGCTATCCCTAATAAAGTTTTAGGTGTTTTTTTTCTTGTTTTTAGTATTTTTATTTTTTATTTTTATGTTTTTTTTAATAATTATTATAGTGTTCTTGATAATTTGAATTTTTTTTTGGTTGTTTTTTTTATTTTGGTTTCTGTTTTTTTAAGTTGATTAGGTCAGTGTCATGTTGAATATCCTTTTATTGGTTTGAGAGTTGTTTTTTCTTTTTTTTATTTTTTTTTTGCTTTTTTAATTGTTTTCTCTCGATTTTTGACTAAATTTATTTTTTCTTAGTAAACTTAGTATAATTTATTATATTGGATTTAGGATCCTGGGATTTTTGTTTACTTTTAATTATTTTCAAGGTTACATGATAGGTTTTTCTAATAATTATCTTTGTAGATACATGGATTGGTTTCATAATTTTAATTGTAGTTTATTATTTGGTGTTTTATTTTTTGTTTTTATAGTTATTGTTAATCTTTTTGTTAATTCTTATTATTTTAAGAGTCATAATATTGAATATCAATTTGGTGAGTTTTTATGTAGTTTGTTGCCTTTATTTATTTTGGTTTTTCAAATGTTTCCTTCTTTATCTTTGTTGTATTTTAGTGGTTTGTCTTATTTAGATAGTAGTTTAACTGTTAAAGTTGTTGGTCATCAATGGTATTGAAGTTATGATTATAGGGATATCGGTATTGAATTTGATTCTTATATGAAGTCTATTGATTCTTTATTGATTGGTGAGCCTCGTTTATTAGAAGTTGATAATCGTTGTGTCGTTCCTTGTGATACTAATATTCGATTTTGTATTACATCGGCTGATGTTATTCACTCTTGATCTCTTCCTTCTTTTTGTATTAAACTTGATGCTATGAGTGGTATTTTAAGTACTGTTACTTGTAGTTTTCCTATGGTTGGTGTTTTTTATGGTCAGTGTTCTGAGATTTGTGGTGCTAATCATAGTTTTATACCTATTTGTTTGGAGGTTTCTTTGTTGGAAAATTTTAAAGATTGATGTTATTTAATGTCTAGTTAATTTTGAGGTATTAGTATATTTTAGTATTATTCTTTTTCGAGGAGTCGGATTTATACCTTTATTGAATTAGCATAATTTAATGTATTTGTTTTAAGCGCAAAAGATTTTATTCAATTTTACTCTTTTAGTTTATAAAAAATATGACTTTGAAGCAGTTAAGAATCATAGAGTATATTTTTTTTTTATATATATATTAGTATTGCATACTATGTTAGGATATTTTCAAAGATTTTGATAAATAGAAGCAAAGTGTTTAAGGTGTAGTTTTTTTTTTTGTTACAAAAATAATTTTACTACTCTTAGTGTTGATACATCGAACTTTGTGATATCTGTTTTTAATTTTTATATTAGAAAATTATATATTGTTTTTTTTTTTTGTAGTTTTAATAATTTGAAGTTTTTTTGTTTTAAGTTTTATAACTTTACTACTTTTYTTTYYTTTTTTTTTTTTTAATTATAATTCTTTATAGTTTTTATTATCTAACAATTAGTAAATTAATAAATTATGTTTTTTTCTTTAATATAAATGAATTACTAATTATCTGGTCAAATGTTTATTAAAGACTTAGGATTTATATTAAATCTGTCTTCTGCCCTATGGTTTTTTTAAATGGCAGTCTTAGCGTGAGGACATTAAAGTAGCAAAATAATTTGTGCTTTTATTGGGTTCGAGTATGAATGAAGTTTTGGCTGGTGATATTTTTTTTTTTTTTTGAATTTAATATACATCTAAAAAGAGATGTTTATAATAAAACAAAGATAAGTCTTCGGAAATTTTATTTCTATTAAAAGTTTTTTTTTTTAGTAATTTATCTAGGGAAGATTATTATATAATTTTTTTTTACTATTTTTAATTTAAAAAATTACTCCGGAGTTAACAGAAAAACATGCCTTATGTAGTTCTTATATTTTGGTAAGTTTTACATCGATGTTGTATCTTTATTAGCTGAAGAGGAGAAATTTCAGTTTTTTAGACTGTTCTTCTTTTAATAAATAAAACGTGATATTAGTTTAATTCATCGTGAGATAGAATTGTTTATCTTGTTTATTATTTTTTTTTATCGGGATTAGTACGAAAGGAATTTCACTATAATTTTAAATTTTTTAATCTTTTTTTTAATTTTTTTTGTTTATTTTTTTCTTGTCTTAGTTTTCTTGTTTTTGATCCTTTAAAGAGTGCTTTTTTTTTAGTTCTTTCTTTAATTTTTTTGGTTTTTTTTATTTCTTTTGGTTTTTATGTTTGGTTTTCTTATTTTATTTGTTTGATTTTTTTGAGTGGTATTTTTGTTATTATTGTTTATTTTTCTAGTTTTTCTAAATATATTTATGTTAATATTAATTTTTTTCTTGTCCTTTTTGTTTTCTTGTTTTTTTTTTTTTATTCTTTTTTTTTCTTTTTAGATCCTAGTTATCATAATTCTTTAAATTTTCTTTATTATGATTTGTTTTTTTCTTTTATTTTTTGGGTTGTTTTTTGTTTGTTTTTTTTTATAAATTTTGTTAGCTTTTTTCTTTGTTTTTCTGGTGCTCTTCGACTGTATTAATTTTGGTTTATTAGTATAATAAGTATATTTGATTTCCAATCAAATGGTCATTAAACTATGCTATTTTAGTTTATGTAAAATGTCTAATTTGTAATTAGAAGAATTTTTAGCAACTTTCTAGTTTTTGTTTTTTATAGTACTAATCACAAAGATATTGGTAGTATTTATTTAATTTTTGGTTTATGAGCTGGTATAGTTGGTTCTGCTCTTTCTATAATTATTCGTATCGAGTTAAGTAAGCCTGGTATGTTTATTGGAGATGGTCAATTATATAATTCTATTTTAACTGCTCATGCTATTTTGATAATTTTTTTTATGGTTATGCCTAGGATGATTGGTGGTTTTGGTAATTGGATGGTTCCTTTAATATTAGGTGCACCTGATATGAGTTTTCCTCGATTAAATAATATTAGTTTTTGATTATTACCTGCTTCTATTTTTTTGGTTTTTTTGGCTTGTTTTGTTGATAATGGTTTAGGTACTAGTTGAACTATTTATCCCCCTTTATCTACTTCAGGACATCCTGGTTCTAGTGTTGATTTGGCTATTTTTAGTTTACATCTTTCTGGTATTAGTTCTATTTTGGGTGGTATTAATTTTATGTGTACTATTAAAAATTTACGTTCTAGTTCTGTTTCTCTCAATAATATAAGTTTGTTTATTTGAACTATTTTTGTTACTGTTTTTTTATTGGTTTTGTCTTTACCTGTTTTAGCTGGTGCTATTACTATGTTGTTAATTGATCGTAATTTTAATGGTTCTTTTTTTGATCCTAGTTTTGGTGGTAATCCTTTGATTTATCAGCATTTGTTTTGGTTTTTTGGTCATCCAGAAGTTTATATTTTAATTTTACCTGCTTTCGGTATTATTAGTCAATGTACTTTGTATTTGACTGGTAAAAAAGAAGTTTTTGGTTATTTGGGTATGGTTTATGCTATTTTGAGTATTGGTTTAATTGGTTGTGTAGTTTGAGCTCATCACATGTATACTGTTGGTATAGATTTTGATTCTCGTGCTTATTTTACTGCTGCTACTATAGTGATTGCTGTTCCTACTGGTGTAAAAGTTTTTAGATGGTTAGCTACTTTTTTTGGTACTGTTATAGTTTATCAACCTTTATTATTTTGAGTTATAGGTTTTATTTTTTTATTTACTATTGGTGGTTTAACTGGTGTTATATTATCTAATTCTAGAATTGACATTATTTTACATGATACTTATTATGTAGTGTCTCATTTTCATTACGTTTTAAGTCTTGGTGCTGTTTTTGGTTTGTTTGCAGGTGTTACTTTGTGATGATCTTTTATTACTGGTTTTGTTTTGAATAAAATTTATATGTATTCTGTTTTTTTTTTATTTTTTATTGGAGTTAATATGACTTTTTTTCCTTTACATTTTGCTGGTTTACATGGTTTCCCACGAAAATATGTAGACTATCCAGATGTTTATTCTTTCTGAAATGTTTTATCTTCTTTTGGTTCTCTTATTAGTATTTTTTCTCTTTTTTTTTTTGTTTTTGTTTTATTAGAATCTTTCATTAGTTATCGTGTTTTAGTTGTTGATTACTTTAATGGTGTTAGACCTGAAAATGCTAATTTAGGTTATAATTTTTACCATAGTTTCCAAGATGGGGTTTATTTGAGAGTGCCTCATAATTAATTGTTTTTATTTTTTATTGGTATTTTTTTCCTTTTTTATAAATTTCGACGTTTTATTTTTGTTATTATTTCTTTTGAATTTTTAATAATGGGAGTTTTTTATTTGTTTTCTTTTTTTTTTGGTTTTTTTTCTTTTTTTTACTTTTTATGTTTTAGTGTTTTTTGTAGTCTTATAGGTGTTGTTTTAATAGTTTATTTTATTAAGTTCTATGGTTGTGATTATGTTTTTTTTTAAAATCAYWTAATATCAAACCCCAATTGAGTGGTTAGCTTAAGTTTAAAGCACCGGATTTTTAATCCGGGGATTAATCTGCTTAAAACTGTTTTTATTTTGATTTGAAATCAAAATTTGGATTTTTCCGCAGTTTTTGTCTTTATTTTTGATTTTTTTTTGTTGTTTTTTGTTTTTGTTTTTTGTTTTTGTTTTTTGTTTTGTTTTTGTTTTTTGTTCCTTTTTTTAAGTTTTCTTTCTTTTTTTTTGATTTTGGTTTTATTGTTTTTAAATTTAATTTTTATTTAAATAGTATTATTTTTTCTTTTGTTTTGATTTTGATTTCTGTTAGTGTTTTTTTTTATAGTCTTTATTATCTTAATATGGAAATTAATTTTTTTTATTATTTTTTTGTTTTGCTTGTTTTTATTTGTAGTATATTTTTTTTGGTTTTTTGTGATAGTGTTTTTTTTGTTTTGCTTGGTTGAGATTTGTTAGGTATTTCTAGTTTTTTTTTAGTTCTTTTTTATAATAATTGAGATAGTTGTAGTGGTTCTATGAATACTGTTTTAACCAATCGTATGGGTGATTTTTTTATTTTTGTTTTTTTTTCTTTGTCTTTTTTTACTTTTTTTAATTTTTTTAGTTTTTCCTATTTTTGTTTTTATTCTTCTTTTTTTCTTATTTTGGCTGCTTTTACCAAGAGTGCTCAGTTTCCCTTTGGTGGTTGATTACCTAAGGCAATGAGTGCTCCTACTCCTGTTAGTTCTTTAGTACATAGTAGTACTCTTGTCACTGCTGGTATTGTTTTGATGATTAAATTTAATGTTATTATTATGAGTTCTTTTCTTTTAAAGTTGGTTCTTATTTCTGGTGTTTTTACTATGTTTTTTTCTAGTTTTTGTGCTTTGTATGAGAATGATTTAAAGAAGGTTGTTGCTCTTAGTACTTTGTCTCAAATGGGTCTTTCAATGGTTTCTTTTGGTTTTGGTTTAAGTTTTCTTTGTTATGTTCATTTATTAAGTCATGCTATTTTTAAGAGTTGTCTTTTCATACAGATTGGTTATTTGATTCATTGTTCTTTTGGTCAACAGGATGGTCGTGGTTATTCTTTTGGTAATTTACCTTATTTTGTTCAGCTTCAGATTTTAATTACTCTTTTTTGTTTGTGTGGTTTGTTTTTTTTAAGTGGTTCTGTTAGTAAAGATTATATTCTTGTTTTTTTTTTTTCTAGTTATTTTATGTTGTTTTTTTCTTTTTTTTTTTTTATTTCTGTTTTTATTACTTTTTTATATAGTTATCGCATTTGAAGTAGTCTTTTTTTAACTTTTTTTAATTCTTTATATTATAGTTGTAGTAGTTTTTTATTTTTTTTTATTAGTATTCCTTTGGTTTTTTTTTCTTTGTTTTTTATTTGGTGATTGAATCTTAATTTTTTTAGAATTCCTGTTGTTTTTGTTTATATTGATTTTTATTTTTTTTTTTTTTTTATTTTATTGTTTTTTTTTTTTTATTTTATTGTTTTCAAGTTTTTTTCTTTTTCTGTTTATTGTTTTTTGATGGATTATTTTCCTATTTTATTTACTCGTTTTTTTCATGATTTTAAGTTTTTTGATTTGTTTTTGAATAAGTTAAATCTTACTTTTTTTTCCTTTTTTTCTTTTTCTAGTTTTATTTCTATGTTTTCTTATTTTAATAAGTTTAATTTTTTAGTTGTTTTCATTTTTCTTATTTTTGTTGTTTTTTAGATATCTAATTTATTTTTTTAGTTTTTTAAAGTTTTTTTTTTTATTGATTTTTTTTTTTTTTTATGATTTTTTTTTTTTGTTTTTTTCTTTTGCTTTTTGTTTTTTTTGTTTTAGTTTTTTTTGTTGGTCTGGTAATTTTTTTTTAATTGATTCTTATTTTTATGTTGCTGTTTGTTTTATGTCTGTTTTTATTTTTTCTTTGGTTTTGGTTTCTGAACGTCATCGTGTTATTGTTTTTTTTTCTAAGGTTCTTTTGGTTATTTCTTTTTTTTTTTTTTTTTCTTATAGTGTTTTTTATCTATATGTTTTTTTTGAACTTTCTATGGTTCCTATTATTATTTTAATTCTTGGTTATGGTTATCAGATTGAGAAGGTTAATTCTTTTTTTTATCTTGTGTTTTATGCTACTTTTTGTAGTGTTCCTTTTCTTTTTGTTTATTTTAGTTTGGATTTTTTTTTTGTTGTTCCTTATTTTGATTGTTTTATTTCTTGGGAGATGGTTTTTATTATTAGTTTGGCTTTTATAATGAAATTTCCTGTTTTTTTTTTACATCTTTGGTTGCCTAAAGCTCATGTTGAAGCTCCCACTTCTGCTAGTATTTTATTAGCTGGTTTGTTGTTGAAGTTTGGTACTGTTGGGTTTGTTCGTATTATAAAGAGTCTTAGTTATTGTCATATTAATTATTGATTTTTTTTTTCGGTTTTAGGTATGTTTATTTCTTGTTTTGTTTGTGTTTTTCAGAGTGATTTTAAGTCTTTAGCTGCTTATTCTTCTGTTGTTCATATGAATTTTTTGTTGTTTTTTCTTTTGTTTTTTGGTTTATATTCTAAAACTGGTAGTTTTTTAATAATGGTTTCTCACGGATACACTTCTTCTGTTATGTTTTATTTCATTGGTGAGTTTTATCGTTCTTTAGGTAGTCGAATGATTTATTTTTTGAACAGTTTTATGTCTTCTAGTTTTATTTTTTCTTTTTTAATTTCTTTGGTTTTTTTATCTAATTGTGGTATACCTCCTTCTATTTCTTTTTTTTCTGAGTTTTTTTCTTTTTCTGGTTTTTTTTCTTTGTTTTATAATGTTTTTTTTTTGGTTTTTTTTTATTTTTTTGTTTCTTTTTATTATTGTGTTTATATTATTGTTATTTCTTTTTTAGGTAAGAAGTTTTTTTTTTTTAAGAGTTGATTTTTTTTTTGGTCTCTTCCTTTAATTTTTTTTTGTTTTAATGTGTTTGGTTTTTTTTTATTTTTTTAATAGATTTAAGTTAAGTTAAACTATTAGTCTTCAAAACTAAAAATTTTATCTATAAGGTATTTAGTAGGAATTTTCTATATCCAATTGCGGTTTGGAAGTTTTTTTACCTTAACAAATTTTAGGCGAGTCTTCTAAACTTGTTTTGGGGTTTCCCGTTTGTTTTTTAAGTTTTTTCATAATTTTCATGTTTTGAGTTTCTCTTCTTATCCTTTTTTTATGTTTATTTCTTTAAGTTCTCTTTTTTCTTCTTTTGTTGTTTTTTTCAAGTTTGGTATTTTTTTTTTTCTTTTTTTTTCTTTTTTTTCTTTTTTATTTCTTATTTTTTGTTGGTTTAAGGATATTTGTATAGAGGGTCTTTGCGGTTATCATAATTTTTATGTTATAGATGGTTTTAAGTTTGGTTTTGTTTTGTTTATTTTTAGTGAATTTATATTTTTTTTTAGTGTTTTTTGGTTTTATTTTGATTCTGCTTTAGTTCCTGCTCACGAAATTGGTTGTGGTTGGGGATTTTTTGGTTTGGATAAGATTAATCCTTTTGGAGTTCCTCTTTTAAATACTGTTATTCTTCTTAGAAGTGGTGTTACTGTTACTTGGTCTCATTATTGTCTTTTGAATAATTTTTATTGTTTAGATGGTTTGATTTTAACTATTCTTCTTTCTTTTATTTTTATTTTGGTTCAGTTTTTTGAGTATAAGAGTTCTAGTTTTTCTATCTCTGATGGTGTTTATGGTAGTATTTTTTATTTTTCTACTGGTTTTCATGGTTTTCATGTTATTCTAGGTGCTGTTTTCCTCACTTATAATCTTTTTCGTTTTTTATTATATCATTTTAATTATTCTCATCATTTGGGTTATGAGTTTTCTATTTTGTATTGGCATTTTGTAGATGTTGTTTGGTTATTTTTATTTGTTTTTGTTTATTGGTGAGGTTATTAGGTTTTATTTTTACTTTTTGGATTTTTTTAATTTTTTTGATTTTTTTCTTTTTGTTTTTGTTTTGCAGTTTATTTTTTGTCAAAAAGATAGATTAATTAATGTTTTTTTTAATAAGTTTTTTTCTTTTTTAGTTGGTGTTTTTTCTTATAATTCTTCTTGTTTTATTAGATATATTTTTTCTTCTTTTATTTTTGTTTTTTTATTGACTTGTTGTTTTGGAGGTTATTTTAGTTATTCTTTTTGTCCTTTGGGTATTATTGAGTTTACTTTTTTTTTTTCTTTTGTTTCTTGATTTTCTACTTTTTTGTTTTTGATTTCTAGTCAGAAATTTTCTGTTTATATGAAGAAGTCTGGTGATGGTTTTTTTAAGACTTTTTTTTTGTTATTTGTTGAGATTATTAGTGAGTTTAGTCGTCCTATTGCTTTAAGTGTTCGTTTGTTTGCTAATATTATAGTTGGTCATGTTATTAGTGCTTGTTTTTATGTTTTTTTTGAGTGTGTTTTTGGTTTTTCTTTTTTAATTATTTTTGCTATTGTTTTTGAGTGTTTTGTTTTTATTTTGCAGAGTTATATTTTTTCTCGTTTAATTTACTTATATATTAACGAGTAGCTTTTTAGTTTATTTAAAATTTTTACTTGTGGTGTAAAAGAAATTTGAGCTTTGTAAGTTAGTTTAAGTAGAATTTTTGTTTTTGGTACAAATGGTTATCTTACATTGAGGATTATTTTAATTTAGAATATTTAGCTGTTAACTAAAAGGTTTATCTTCATAAGAGTTTAGTTTATATTTAAAATATTAAATTGTAAATTTAAAGTTTTTTGCTCTTGCAGTAATTAGTTTAATTAAAATATAACATTTGGATTGTTAAGTTTTTTTACTGATTTTTCTTTTATTTTTTTGTTATTATTGTTTTTTTTTTAAATTGTTTTATTTGTAATATTGTTTTTTGATGGAGTATTTTTTTTTTAATGACTCTTGTTTTTGTTTTTTTAAATTTTAATAATTCTTATTCTTCTATTAACTATTTTATTTTTCAGGAGTTTCTTGGTTTGCTTTTTGTTTTTTTTTCTTTTGGTATTCTTCAATTTTTTATTATTTTATTAAAAGTTGGTGTTTCTCCTTTTCATTTTTGGTGTTTAAATATTTTTAATGGTCTTAGAGGTTTTAATACTTTTTGATTTCTTACTTTTCAGAAGTTACCTTACTTTCCTGTTTTTTCTTTTATTTTTGATTATAGTTTTTTTTTTTTTCTTGTTTTTGGTATTATTTTTTGTTATTTTAATCTTTTTTTTTGTAAGTCTTTTAAGAGCATAGTTTTTATTTCTTCTGTTGAGTCTTTTAATTGGTTGTTAATTTCTCTTTTCTCTTCTTTGTTTTCTGGTTTTTTTTTGTTTCTTTACTATGTTTTTGTTATGTTTTTTTTGTTGGATTATAGTTCTACTAAAGGTTATGATTTTTATAATTGGGAATTGGTTTTTCTTTTTATAAATTTTCCTATGACTATTACTTTTTTTGTTAAAATTTTTTCTATTATTTTTTTTTTTAATATTAGTTCTTTTTATCTGTTGTTTGTTTTATTTTTAATGGTCTTTTCTGTTTTTGGTTTTGGTTTTTGGTTTTTTAATGTTGGTTTGAAATTTAGTTATTATGGTTTTTATAATTTTAGTTTTTTTTATTTTTTTTTTTTTCCTTTGATGTTTTTTTGTCTTTTTTAAAAGAGTTTTAGTTTATATAGAATTTATCACTTACAATGATGGGGTTTAAACTCTTACCAATTTAGTAAAATTTTATTATATTGCTTTGATATGGCAAAGTTCTTTTTGATTTGGTATTTTTTGTTTTGTTTTTAGTGGCTCTTTTTTCTTTTTTATTTGCTTTTTTTTTTTATTTATTTGTTTGTTTTGCTTCTTTTTTTGATTTTTATTTTTGTAAGTCTTCTTCTTTTGAGAGTGGTTTTATGAGTGTTGGTTTAATTCAGAATTCTTTTAGAATTCACTTTTTTGTTATTATAATCATGTTTGTTGTTTTTGATTTGGAGATTGTTATTTTTATTGGTATTCTTATTTCTGATTTAAATTCTTTTGTTTGTTTTTTTTTTTTGTTTTTTTTTTTGTTCTTGTTTTTTTATATGGAGTGGTATTATGGTAAGCTTGTTTGAAATTTTTAATATTAAAAAACTTTATTATAATTTAGTATATCTCGTTGTCGTTGAGAAGGTTTTAAGTTTTATCTTATTATTATATTTTTTTTTTTTCTTGTTTTTAGTATCAAAAACCGATTGGGGTTTTGATATATTATATATTATATATTATAAAAATAATATAAATATAATATATTTATTAATTATATTTATATATAAATAATTATATTTATATATATAAATAATTATATTTATATTATTTTTATTATGTATATATATATATTTATGTTGATATTAATTAGTTAATATCATATCCTTTGTTTAGGATAATTGTTTGATGGAGATTTTATTAATTAGGTAGACTTGTTTAATTTAAGCTGGTAAACTTTGAACTTTTTCGGGTTCTTAAAGTTTCAGGAAAACAAGTCTACCTAATTAATGGTTTTATTTTAATTGAAATTATATGTCTATGAGTTCGATTAAAATAAAATTTTGTAGTATRATTGNNNNNNNNNNNNNNNNNNNNNNNNNNNNNNNNNNNN
>Cambodia_Dog_L25 - m
GTCGTTTATTTTTCGATTTTTTTAGTGATGTTAATTTTGGTTTTTTTGGTTATTTTTTTTGTTATACAGAGTATTGCTTTTATTACTTTATACGAGCGTCATCTTTTAGGTCTTAGTCAATCTCGTTTAGGTCCTACGAAGGTGGGTTTTTTTGGTGTTTTACAAGCCATTGTTGATGGTATTAAGCTTCTTAGTAAGGAGCAATTTTTACCTTATAATTCTTCTTATTTTTTTTTTTTGTTTGTTCCTTTAGTTTCTTTTTGTTTGATATATTTGGAGTGATTTGTTTTACCTTTTTTTTTTGATTTTTTTACCTTTAATTATTCTGTTTTGTTTTTTCTTTGTTTGGTTGGTTTTTCTGTTTATACTACTTTGATTTCTGGTATTGTTTCTAAGTCTAAGTATTCTATGATTGGTTCTATTCGAGCAAGTAGTCAGAGTATTTCTTATGAAATTTCTTTTACTTTTTTTGTTTTTTGCATTGTTTTACATGTTGGTGTTTTTAGTTTTTTTAGTTTTTTTAGTTTTAGCATATTGGTTCTTTTTTTTCCTTTTTTAATTATGATTATTGGTGAACTTAATCGTGCTCCTTTTGATTTTTCTGAGGGTGAGAGTGAACTTGTTAGTGGTTATAATGTTGAGTATTCTAGTGTTTCTTTTGTTYTKYTKTTTYTKAGTGAGTATGGTGTGTTGATTTTCTTTTGTGTTTTGTTCTCTTTTTTGTTTTTTAATGGTTCTGTTTTKWTKTCTTTTTTTRTTTTTTCTTTGTTGATTTTTATTCGTAGTTCCTATCCTCGTTATCGTTATGATATAATAATAGGTTTTTTTTGGTTTATTATATTACCTATTTCTATGATTCTTTTTTTGTTTTTTTGTTTGTTATTTTTTTAGGGATTTAGTTTAAATTAAAATTTTTGTTTTGCATACAAAAGGATTTAATCTCTGRRTTTTTTTTTTTGGTTTATAGATTTGATTATGGTCATTGTAATGATAAAATGGTGTTATATAATTTTTAATCACGTGAGTGGACAATGTATTTCTATCCCGGCAATTTATTGCTTGTATAAACTCAGTACCAGAATAATCGGATAGACTGAGTAAGCTTATACCCTAAATGTGTTTTAATCATGGTTTATTTTTTGATTTTTTTACAACTGTTTAGTGCAATGTGCAGTTTTTTTTTRATTTTTTGTCTTGGTTGATAAGATTAGATAAATGACCTGGATTAGTACCCAGTTAATCTAAATTTAAAAGTTGCAGGAGTAAAGTAATATTTAAACTGTAATAATATTGGCGGATTTTTTAGTTATCTTTGGAGGTTGAGCTGTAATTGAGAACCCTCATTATCAGCTTTGATTTTTGTCGCATGTATGATCGTTTATGTCCTTCTTAAAGAGGTGCATTAAAAATTATTTGGTGTTTAATCAATGATATTTATTAAAACAGATAAATACCTGGTATATATTAAAGTTTTCGTTTGACCTACAATATCTTATGTTTCGGATAAGGAGGAGAGATATTTCCTTGAAGTTGTAAAAGACAGTAAATACTTTTTAATGTAGTATTGAAGTACTTAGAGAAATCGTACAAATCATCCATCAATTGCCCACAGGGGAGTAAGTTGTAGTAAAGTAGGTGTAGGGGAATCTGTACCTAGTTTAAGTTGGTTATATTTTAATAATTTGGTTTTTTTCCAAGTGTTTTTTCCTTCTTTAATAAGTTAGTATATTTTAGTACATTGGGTTCATATCCTARAGGAGAWTTTTCACTTATTTTTTWTTGTTTTTTYTATTTWATTTTTTCTTTTTTAAGGGGGTATTTTTAAGGTTTTTGKGAGYTATTAGTATAWKWAGTATTTTTAATTGCAAATTGAAAGGTTTTTAGCTTTTTATATTCTTTTAAGTTTTTAAATGTTCCTGTTAGTTTTTCTTTATCTGTTTTTTGAAATTTTGGTAGTATTTTGGGTATAGTTCTTTTTTTTCAGATTTTTAGTGGTCTTTTTTTAACTTTTTATTATATTGCTGATGGTTTAAATTCTTTTTCTAGTGTTGAGTATATTATAAGTGATGTTAATTTTGGTTGGATTTTTCGTATTTTGCATTTTAATGGTGCTAGTTTGTTTTTTTTTTTTTTATATCTTCATTTTTTTAAGGGTTTATTTTTTTGTAGTTATCGTTTGTCGGGTACTTGGGTTGTTGGTCTTACTATTTTTTTTTTTGTTATGATAGAGGCTTTTATGGGTTATGTTTTGGTTTGGGCTCAGATAAGTTTTTGGGCTTCTGTTGTTATTACTAGTCTTTTGAGTGTTATTCCTTATTTTGGTTTTACTATTGTTTATTGGATTTGGAGTGGTTTTTCTGTTGTTAATTCAACTCTTAAGTTTTTTTTTGTTATTCATTTTTTATTGCCTTGATTAGTATTTTTATTGGTTTTTGTTCATTTGTTTTTTTTGCATTCTACTGGTAGTACTTCTGTCTTATATTGTCATGGTGATTATGATAAGATTAGTTTTTATCCTTATTATTTTTATAAAGATTCTTATAATTTGGTTGTTTTTTTGCTTTTTTTTATTTTTTCTCTTTTTTTTCCTTTTGTTTTGGGTGATCCTGAGATGTTTGTTGAATCAGATCCTATAGTTAGACCTGTTCATATTGTACCTGAGTGGTATTTTTTATTTGCTTATGCTATTCTTCGTGCTATCCCTAATAAAGTTTTAGGTGTTTTTTTTCTTGTTTTTAGTATTTTTATTTTTTATTTCTATGTTTTTTTTAATAATTATTATAGTGTTTTAGATAATTTGAATTGTTTTTTGGTTTCTATTTTTATTTTGGTTTCTATTTTTTTGAGTTGATTAGGTCAATGTCATGTTGAATATCCTTTTGTTGATTTGAGTGTTATTTTTTCTTTTTTATATTTTTTTTTTGCTTTTTTAATTGTTTTTTCTCGATATTTAACTAAATTTATTTATTCTTAGTAAACTTAGTATAATATATTATATTGGATTTAGGTTTCAATGATTTTTGTTTACTTTAAATTATTTTCAAGGTTATATGATGGGGTTTTCTAATAATTATCTTTGTAGGTATATAGATTGATTTCATAATTTTAATTGTAGTCTTTTGTTCGGTGTTTTGTTTTTTGTTTTTATAGTTATTGTTAATTTGTTTGTTAATTCTTATTATTTTAAGAGTCATAGTATTGAATATCAATTTGGTGAGTTTTTATGTAGTTTATTACCTTTATTTATTTTGGTTTTTCAAATGTTTCCTTCTTTATCTTTGTTGTATTTTAGTGGTTTATCTTACATAGATAGTAGGTTAACTGTTAAGGTTGTTGGTCATCAATGGTATTGAAGTTATGATTATAGTGATATTGGTATTGAGTTTGATTCTTATATAAAATCCATTGATTCTCTTTTGATTGGTGAACCTCGTTTATTGGAAGTTGATAATCGTTGTGTGGTTCCTTGTGATACTAATATTCGTTTTTGTATTACTTCTGCAGATGTTATTCATTCTTGGTCTTTGCCTTCTTTTTGTATTAAGCTTGATGCGATAAGAGGTATTTTAAGTACTGTTACTTGTAGTTTTCCTATAGTAGGTGTATTTTATGGTCAGTGTTCTGAAATTTGTGGTGCTAATCATAGTTTTATACCTATTTGTTTGGAGGTTAGTTTATTGGAAAATTTTAAGGATTGATGTTATTTAATGTCTAGTTAATTTTGAGGTATTAGTATATTTTAGTATTATTCTTTTTCGAGGAGTCGGATTTATACCTTTATTGAATTAGCATAATTTAATGTATTTGTTTTAAGCGCAAAAGATTTTATTCAATTTTACTCTTTTAGTTTATATAAAATATGACTTTGAAGCAGTTAAGAATTATAGAGTATATTTTTATGTTGAATATATGTTAGTATTGCATACTATATTAGGATATTTTCAAAGTTTTTGATTAATAGAAATAGAGTGTTTAAATTGTAGTTTGTTTTTTTGTTACAAAAATAATTTTACTGCTTTTAGTGTTGAAACATCGAACTCTATGATATCTGTTTTATATTAACATATTAGAAAATTATATATTATGTTTTTTTTTTGTAGTTTCAATAATTTGAAGTTTTTTTGTTTTAAGTTTTATAACTTTACTACTTTTTWTTTTTTYTTTTATTTTTGATTATAAGGCTTTATAATCTTTATTATCTAATAATTAGTAAATTAATAAATTATGTTTTTGTTTTTGATATAAATGAATTACTAATTATCCGATCAAATGTTTATTAAAGACTTAGGATTTATATTAAATCTGTCTTCTGCCCTATGGATTTTTTAAATGGCAGTCTTAGCGTGAGGACATTAAAGTAGCAAAATAATTTGTGCTTTTATTGGGTTCGAGTATGAATGAAGTTTTGGTTGGTGATATTTTTTTTTTTTTTTGAATTTAATATATATCTAAGAAAAGATATCTATAATAATACAAAGATAAGTCTTCGGAAATTTTATTTCTATTAAAWATTTTTTWWTTTAGTAATTTATCTAGGGAAGATTATTATATAATTTTTTTTTACTATTTTTAATAAAAAAAATTACTCCGGAGTTAACAGAAAAACATGCCTTATATAGTTCTTATATTTTGGTAAGTTTTACATCGATGTTGTATCTTTATTAGCTGAAGAGGAGAAATTTCAGTTTTTTAGACTGTTCTTCTTTTAATAAATAAAACGTGATATTAGTTTAATTCATCGTGAGATAGAATTGTTTATCTTGTTTATTATTTTTTTTTATCGGGATTAGTACGAAAGGAATTTCATTATAATTTTAAATTTTTTAATTTTTTTTTTAATTTTTTTTGTTTATTTTTTTCTTGTCTTAGTTTTCTTGTTTTTGATCCTTTGAAGAGTGCTTTTTTTTTGGTTCTTTCTTTAATTTTTTTGGTTTTTTTTATTTCTTTTGGTTTTTATGTTTGGTTTTCTTATTTTATTTGTTTGATTTTTTTAAGTGGTATTTTTGTTATTATTGTTTATTTTTCTAGTTTTTCTAAGTATGTTTATGTTAATATTAATTTTTTTCTTGTTTTTTTTGTTTTTTTATTCTTTTTTTTTTATTCTTTTTTTTTTTTTTTAGATTCTAGTTACTATAATTCTTTGAATTTTTTTTATTATGATTTGTTTTTTTCTTTTGTTTTTTGGGTTGTTTTTTGTTTATTTTTTTTTATGAATTTTATTAGTTATTTTCTTTGTTTTTCTGGTGCTCTTCGATTATATTAATCTTGGTTTATTAGTATAATGAGTATTTTTGATTTCCAATCAAAGGGTAATTAAACTATGCTATTTTAGTTTATTTAAAATTTCTAACTTGTAATTAGAGGAATCTTTAGCAACTTTTTAGTTTTTGTATTTTATAGTACTAATCATAAGGATATTGGTAGTGTTTATTTAATTTTTGGTTTGTGGGCTGGTATAGTTGGTTCCGCTCTTTCTATGATTATTCGTATTGAATTGAGTAAACCTGGTATATTTATTGGGGATGGTCAGCTTTATAATTCTATTTTAACTGCTCATGCTATTTTAATAATTTTTTTTATGGTTATACCTAGTATGATTGGTGGTTTTGGTAATTGGATAGTTCCTCTTATATTAGGTGCCCCTGATATAAGTTTTCCTCGTTTAAATAATATTAGTTTTTGATTATTACCTGCATCTATTTTTTTGGTTTTTTTGGCTTGTTTTGTTGATAATGGTTTAGGTACTAGTTGAACTATTTACCCTCCTTTATCTACTTCTGGTCATCCCGGTTCTAGTGTAGATTTGGCTATTTTTAGTTTGCACCTTTCTGGTATTAGTTCAATTTTAGGTGGTATTAATTTTATGTGTACTATTAAGAATTTGCGCTCTAGTTCTGTCTCTCTTAATAATATAAGTTTGTTTATTTGAACTATTTTTGTTACTGTTTTTTTATTGGTTTTATCTTTACCTGTTTTAGCTGGTGCTATTACTATATTATTGATTGATCGTAATTTTAATGGTTCTTTTTTTGATCCTAGTTTCGGTGGTAATCCTTTAATTTATCAACATTTGTTTTGGTTTTTCGGTCATCCAGAAGTTTATATTTTAATTTTACCTGCTTTTGGTATTATTAGTCAGTGTACTTTATATTTGACTGGTAAAAAAGAAGTTTTTGGTTATTTAGGAATGGTTTATGCTATTTTAAGTATTGGATTGATTGGTTGTGTGGTTTGAGCTCATCATATGTATACTGTTGGAATGGATTTTGATTCTCGTGCTTATTTTACTGCTGCAACTATAGTAATTGCTGTACCCACTGGTGTTAAGGTTTTTAGTTGGTTGGCTACTTTTTTTGGTACTGTTATAGTTTATCAACCTTTGTTGTTTTGAGTTATAGGTTTTATTTTTTTATTTACTATTGGTGGTTTGACTGGTGTTATATTATCTAATTCTAGAATTGATATTATTTTACATGATACTTATTATGTAGTATCTCATTTTCATTATGTTTTGAGTTTAGGTGCTGTTTTTGGTTTATTTGCAGGTGTTACTTTGTGATGGTCTTTTATTACTGGTTTTGTTTTGAATAAGATTTATATATATTCTGTTTTTTTTTTGTTTTTTATTGGTGTTAATATAACTTTTTTTCCTTTGCATTTTGCTGGTTTACATGGTTTTCCACGAAAATATATAGATTATCCAGATGTTTATTCTTTTTGAAATGTTTTATCTTCTTTTGGTTCTCTTATTAGAATTTTTTCTCTTTTTTTTTTTGTTTTTGTTTTGTTAGAGTCTTTTATTAGTTATCGTGTTTTGGTTGTTGATTATTTTAATGGAGTTAGTCCTGAAAATACTAATCTTGGTTATAATTTTTATCATAGTTTCCAAGATGGAGTTTATTTGAGTGTACCTCATAAATAGTTGTTTTTATTTTTTATTGGTATTTTTTTTCTTTTTTATAAGTTTCGACGTTTTATTTTTGTAATTATTTCTTTTGAGTTTTTGATAATAGGTGTTTTTTATCTATTTTCTTTTTTTTTTGGTTTTTTTTCTTTTTTTTATTTTTTATGTTTTAGTGTTTTTTGTAGACTTATGGGTGTTGTTTTAATGGTTTATTTTATTAAGTTTTACGGTTGTGATTATGTTTTTTTTTAAAATCACATANTATCAAACCCCAATTGAGTGGTTAGCTTAAGTTTAAAGCRTYGGATTTTTAATCCRRKGATTTATCYACTTAAAACTGTATTTATTTTGATTTGAAATCAAAATTTGGATTTTTCCGCAGTTTTTGTCTTTATTTTTGATTTTTTTTTGTTGTYTTTTGTTTTTTTTTKTTGTTTTTGTTTTTTGTTTTTTTTTTGTTKTTTGTTCCTTTTTTTAAGTTTTCTTTTTTTTTTTTTGATTTTGGCTTTATTGTTTTTAAGTTTAATTTTTATTTAAATAGTATTGTTTTTTCTTTTGTTTTGATTTTAATTTCTGTTAGTGTTTTTTTTTATAGTTTGTATTATTTAAATATGGAAATTAATTTTTTTTATTATTTTTTTGTTTTGTTGGTTTTTATTTGTAGTATATTTTTTTTGGTTTTTTGTGATAGTGTTTTTTTTGTTTTGCTTGGTTGGGATTTATTAGGTATTTCTAGTTTTTTTCTAGTTCTTTTTTATAATAATTGGGATAGTTGTAGGGGTTCTATGAATACTGTTTTGACTAATCGTATAGGTGATTTTTTTATTTTTGTTTTTTTTTCTTTGTCTTTTTTTACTTTTTTTAATTTTTTTAGTTTTTCTTATTTTTGTTTTTATTCTTCTTTTTTTCTTATTTTGGCTGCTTTTACTAAGAGTGCTCAGTTTCCTTTTGGTGGTTGGTTGCCTAAGGCTATAAGTGCTCCTACTCCTGTTAGTTCTTTGGTTCATAGTAGTACTCTTGTTACTGCTGGTATTATTCTTATAATTAAGTTTAATGTTTTAATTATAAGTTCTTTTTTGTTGAAGTTGGTTTTGATTTCTGGTGTTTTTACTATGTTTTTTTCTAGTTTTTGTGCTTTGTATGAGAATGATTTGAAAAAGGTTGTTGCTTTAAGTACTTTGTCGCAAATGGGTCTTTCTATAGTTTCTTTTGGTTTTGGTCTTGATTTTCTTTGTTATGTTCATTTATTGAGTCATGCTATTTTTAAAAGTTGTCTTTTTATACAGGTTGGTTATTTGATTCATTGTTCTTTTGGTCAGCAGGATGGTCGTGGTTATTCTTTTGGTAATTTACCTTATTTTGTTCAGCTTCAAATTTTGATTACTCTTTTTTGCTTGTGTGGTTTGTTTTTTTTAAGTGGTTCTGTTAGTAAGGATTATATTCTTACTTTTTTTTTTTCTAATTTTTTTATGTTTTTTTTTTCTWTTTTTTTTTTTGTTTCTGTTTTTTTTACTTTTTTATATAGTTATCGTATTTGAAGTAGTTTTTTTTTAACTTTTTTTAATTCTGTTTATTATAGTTGTAGTAGTTTTTTGTTTTTTTTTATTAGTTTTCCTTTGGTTATTTTTTCTTTATTTTTTATTTGGTGGTTGAGTTTGAATTTTTTTAGTATTCCTGTTGTTTTTGTTTATTTGGATTTTTATTTTTTTTTTTTTTTTGTTYTATTGTTTTTAATTTTTTATTTTATTGTTTTTAAGTTTTTGTCTTTTTCTATTTATTGTTTTTTAATGGATTATTTTCCTATTCTTTTTACTCGTTTTTTTTTTGATTTGAAATTTGTTGATTTGTTTTTAAATAAGCTTAATTTTTCTTTTTTTTCTTTTTTTTCTTATTCTAGTTTTATTTCTATGTTTTCTTATTTTAATAAGTTTAATTTTTTAGTGGTTTTTATTTTTTTGATTTTTATTGTTTTTTAGTTATCTAATTTATTTTTTTAGTTTTTTAAAGTTTTTTTTTTTGTTGTTKTTTTTTTTTTTTTATGATTTTTTTTTTTTGTTTTTTTCTTTTTGTTTTTGTTTTTTTTGTTTTAGTGTTTTTTGTTGGTCTGGTAATTTTTTTTTAGTTGACTCTTATTTTTATGTTGCTGTTTGCTTTATGTCTGTTTTTATTTTTTCTTTGGTTTTGGTTTCTGAGCGTCATCGTGTTATTGTTTTTTTTTCTAAGGTTCTTTTGATTATTTCTTTTTTTTTTTTCTTTTCTTATAGTATTTTTTATCTGTATGTTTTTTTTGAACTTTCTATAGTTCCTATTATTATTTTAATTCTTGGTTATGGTTATCAAATTGAGAAGGTTAATTCTTTTTTTTATCTTGTTTTCTATGCTGTTTTTTGTAGTGTACCTTTTCTTTTTGTTTATTTTAGTTTGGATTTTTTTTTTGTTGTTCCTTATTTTGATTGTTTTATTTCTTGGGAGATGGTTTTTATTATTAGTTTGGCTTTTATAATGAAGTTTCCTGTTTTTTTTTTACATCTTTGATTACCTAAGGCTCATGTAGAGGCTCCCACTTCTGCTAGTATTCTTTTAGCTGGTTTGTTGTTAAAGTTTGGTACTGTTGGGTTTGTTCGTATTATAAAGACTCTTAGTTATTGTCATATTAATTATTGGTTCTTTTTTTCTATTTTAGGTATGTTTGTTTCTTGTTTTGTTTGTGTTTTTCAGAGTGATTTTAAGTCTTTGGCTGCTTATTCTTCTGTTGTTCATATGAATTTTTTATTGTTTTTTCTTTTGTTTTTTGGTTTATATTCTAAAACTGGTAGTTTTTTAATGATAGTAGCTCACGGTTATACTTCTTCTGTTATGTTTTATTTTATTGGTGAGTTTTATCGTTCTTTAGGTAGTCGTATGATTTATTTTTTAAATAGTTTTATGTCTTCTAGTTTTATTTTTTCTTTTTTGATTTCTTTAGTTTTTTTATCTAATTGTGGGATACCTCCTTCTATTTCTTTTTTTTCTGAGTTTTTTTCTTTTTCTGGTTTTTTTTCTTTGTTTTATAATGTTTTTTTTTTGGTTTTTTTTTATTTTTTTGTTTCTTTTTATTATTGTGTTTATATTATTGTTATTTCTTTTTTAGGTAAGAAATTTTTTTTTTTCAAAAGTTGGTTTTTTTTTTGATCTCTTCCTTTGGTTTTTTTTTGTTTTAATGTTTTTGGTTTTTTTTTGTTTTTTTAATAGATTTAAGTTAAGTTAAACTATTAGTCTTCAAAACTAAAAATTTTATCTATAAGGTATTTAGTAGGAGTTTTCTATATCCAATTGCGGTTTGGGAGTTTTTTTACCTTAACAAATTTTAGGCGAGTCTTCTAAACTTGTTTTGGGTTTTCCCGTTTGTTTTTTAGATTTTTTCATAATTTTCATGTTTTAAGTTTTTCTACTTACCCTTTTTTTATGTTTATTTCTTTAAGTTCTCTTTTTTCTTCTTTTGTTGTTTTTTTTAAGTTTGGTATTGTTTCTTTTTTATTTTTTTCTTTTTTTTCTTTTTTGGTTCTTATTTTTTGTTGGTTTAAGGATATTTGTATGGAGGGTTTGTGTGGTTTTCATAATTTTTATGTTATGGATGGTTTTAAATTTGGTTTTGTTTTATTTATTTTTAGTGAGTTTATGTTTTTTTTTAGTGTTTTTTGGTTTTATTTTGATTCTGCTTTAGTACCTGCTCATGAGATTGGTTGTGGTTGGGGGTTTTTTGGTTTGGATAAAATTAATCCTTTTGGAGTTCCTTTGTTAAATACTATTATTTTACTTAGAAGTGGTGTTACTGTTACTTGATCTCATTATTGTCTTTTGAATAATTTTTATTGTTTAGATGGTTTGGTTTTAACAATTGTCCTTTCTTTTATTTTTATTTTGGTTCAGTTTTTTGAATATAAGAGTTCTAGTTTTTCTATTTCTGATGGTGTCTATGGGAGTATTTTTTATTTTTCTACTGGTTTTCATGGTTTTCATGTTATCTTAGGTGCTGTTTTTCTTACTTATAATCTTTTTCGTTTTTTGTTATATCATTTTAATTATTCTCATCATCTTGGTTATGAGTTTTCTATTTTATATTGGCATTTTGTAGATGTTGTTTGGTTATTTTTATTTATTTTTGTTTATTGATGGGGTTATTAGGTTTTATTTTTACTTTTTGGATTTTTTTAATTTTTTTGATTTTTTTATTTTTGTTTTTGTTTTACAGTTTATTTTTTGTCAGAAGGATAGTTTAATTAATGTTTTTTTTAATAAGTTTTTTTCTTTTTTAGTTGGTGTTTTTTCTTATAATTCTTCTTGTTTTATTAGTTATATTTTTTCCTCTTTTATTTTTGTTTTTTTGTTGACTTGTTGTTTTGGTGGTTATTTTAGTTATTCTTTTTGTCCTTTAGGTATTATTGAATTTACTTTTTTTTTTTCTTTTGTTTCTTGATTTTCTACTTTTTTGTTTTTGATTTCTAGTCAAAAATTTTCTGTTTATATAAAAAAGTCTGGTGATGGGTTTTTTAAGACTTTTTTTTTGTTGTTTGTTGAGATTATTAGTGAATTTAGTCGTCCTATTGCTTTGAGTGTTCGTTTGTTTGCCAATATTATGGTTGGTCATGTTATTAGTGCTTGTTTTTATGTTTTTTTTGAGTGTGTTTTTGGGTTTGCTTTTTTAATTGTTTTTGCTATTGCTTTTGAGTGTTTTGTTTTTATTTTGCAGAGTTATATTTTTTCTCGTTTAATTTATTTATATATTAACGAGTAGCTTTTTAGTTTATTTAAAATGTTTACTTGTGGTGTAAGAGAATTTTAGGCTTTGTAAGTTAGTTTAAGTAGAATTTTTGTTTTTGGTGCAAATGGTTATCTTACATTGAGGATTATTTTAATTTAGAATATTTAGCTGTTAACTAAAAGGTTTATCTTCATAAGAGTTTAGTTTATATTTAAAATATTAAATTGTAAATTTAAAGTTTTTTACTCTTGCAGTAATTAGTTTAATTAAAATATAGCATTTGGATTGTTAAGTTTTTTTACTGATTTTTTTTTTATTTTTTTGTAATTTTTGTTTTTTTTTTGAATTGTTTTATTTGTAATATTGTTTTTTGATGGAGTATTTTTTTTTTAATGACTTTGGTGTTTGTTTTTTTGAATTTTAATAATTCTTATTCTTCTATTAATTATTTTATTTTTCAAGAGTTTCTTGGTTTACTTTTTGTTTTTTTTTCTTTTGGTATTTTTCAGTTTTTTATTATTTTGTTGAAGGTAGGTGTTTCTCCTTTTCATTTTTGGTGTTTGAATATTTTTAACGGTCTTAATGGTTTTAGTACTTTTTGATTTCTTACTTTTCAAAAGTTGCCTTATTTTCCTGTTTTTTCTTTTATTTTTGATTATAGTTTTTTTTTTTTTCTTGTTTTCGGAATTGTTTTTTGTTATTTTAATCTTTTTTTTTGTAAGTCTTTTAAGAGTATAGTTTTTATTTCTTCTGTTGAATCTTTTAATTGGTTGTTGATTTCTTTGTTTTCTTCTCTTTTTTCTGGTTTTTTTTTGTTTTTGTATTATGTTTTTGTTATGTTTTTTTTGTTGGATTATAGTTCTTCTAAGGGTTATGATTTTTATAATTGGGAATTGGTTTTTTTGTTTATGAATTTTCCTATGACTATTACTTTTTTTATTAAAGTTTTTTCTATTATTTTTTTTTTAGGTATTAGTTCTTTTTATTTGTTATTTGTTTTATTTTTAATGGTTTTTTCTGTTTTTGGTTTTGGGTTTTGGTTCTTTAATGTTGGTTTAAAATTTAGGTATTATGGTTTTTATAATTTTAGGTTTTTTTATTTTGTTTTTTTTCCTTTAATATTTTTTTGTYTTATTTTAAAGAGTTTTAGTTTATTTAGAATTTATCACTTACAATGATAGGGTTTAAACTCTTACCAATTTAGTAAAATTTTATTATATTGCTTTGATATGGCAAAGTTCTTTTTGATTTGGTATTTTTTGTTTTATTTTTAGTTGTTCTTTTTTCKTTTTTTTTTKKTTTTTTTTTTTATTTGTTTGTTTATTTTGTTTCTTTTTTTGATTTTTATTTTTGTAAGTCTTCTTCTTTTGAGAGAGGGTTTATGAGTGTTGGCTTAATTCAGAATTCTTTTAGTATTCATTTTTTTGTTATCATGATTATGTTTGTTGTTTTTGATTTGGAGATTGTTATTTTTATTGGTATTCTTATTTCGGATTTAAATTCTTTTATTTCTTTTTATTTTTTATTTTTTTTTTTGTTTCTTTTTTTTTATATGGAGTGATATTATGGTAAGCTTGTTTGAAATTTTTAATAGTAAAAAACTTTATTATAAATTAGTATATTTCATTGTCGTTGAAAAGGTTTGAAGTTTTATCTTATTATTATATTTTTTTTTTTTCTTGTTTTTAGTATCAAMAGCCAGTTGGGGTTTTGNTATATTATATATTATATATTATAAAAATAATATAAATATAATATATTTATTAATTATATTTATATATAAATAATTATATTTATATATATAAATAATTATATTTATATTATTTTTATTATGTATGTATGTATATTTATGTTGATATTAATTAGTTAATATCATATCCTTTATTTAGGATAATTGTTTGAGGGAAATTTTATTAATTAGGTAAACTTGTTTCATTTAAGCTGATAAACTTTGGACTTTTTTAAGTCCCAAAAGTTTCAGRAARACAAGTTTACCTAATTAATGGTTTTATTTTAATTGAAATTATATGTCTATAAGTTCGATTAAAATAAAATTTTGTAGTATGANNNNNNNNNNNNNNNNNNNGTTGCATAATTTTTTTATTT
>Cambodia_Human_L26 - m
GTCGTTTATTTTTCGATTTTTTTATTTATGATTTTGTTGGTTTTTTTTGTTGTTTTTTTTGTTATACAGAGTATTGCTTTTATTACTTTATATGAGCGTCATTTGTTGGGTCTTAGTCAATCTCGACTTGGTCCTACGAAGGTAGGTTTTTTTGGTGTTTTGCAGGCTATTGTAGATGGAGTTAAGCTTCTAAGTAAAGAACAATTTTTACCTTATAATTCTTCTTATTTTTTTTTTTTATTTATTCCTTTTGTTTCTTTTTGTTTGATATATTTGGAGTGGTTTGTTCTTCCTTTTTTTTTTGATTTTTTTACTTTTAATTATTCTGTTTTGTTTTTTCTTTGTTTGGTTGGTTTTTCTGTTTATACTACTTTAATTTCTGGAATTGTTTCCAAATCTAAGTATTCTATAATTGGTTCTATTCGTGCTAGTAGTCAGAGTATTTCTTATGAGATTTCTTTTACTTTTTTTGTTTTTTGTGTTGTTCTTCATGTTGGTGTTTTTAGTTTTTTTAGTTTTTTTAGTTTTAGCATAGTTGTTCTTTTTTTTCCTTTTCTTATTATGATTATTGGTGAGCTTAATCGTGCTCCTTTTGATTTTTCTGAGGGTGAGAGTGAACTTGTTAGTGGTTATAATATTGAATATTCTAGTGTTGCTTTTGTTCTTTTGTTTTTGAGTGAGTATGGTGTGTTGATTTTTTTTTGTGTTCTTTTTTCTTTTTTGTTTTTTGGTGGTTCTGTTTTTATGTCTTTTGTTATTTTTTCTTTTTTGATTTTTGTTCGTAGTTCTTTTCCTCGTTATCGTTATGATATGATGATAGGTTTTTTTTGATTTATTATGTTACCTATTTCTATGATTTTGTTTTTATTTTTTTGTTTGTTATTTTTTTAGGGATTTAGTTTATATTAAAATGTTTGTTTTGCGTACAAAAGAATTTTTTCTCTGAATTTTTTTTCTTAGTTTATAGATTTGATTATGGTCATTGTAATGATAAAATGGTGTTATATAATTTTTAATCACTTGAGTGGACAATGTTTTTCTATCCCGGCAATGTATTGCTTGTATAAACTCAGTACCAGAATAATCGGATAGACTGAGTAAGCTTATACCCTAAATGTGTTTTGGCCATGGTTTTTTTTTTGATTTTTTTACAACTGTTTAGTGCAATGTGCAGTTTTTTTTTGTTGTTTTATCTTGGTCAATAAGATTAGACAAATGACCTGGATTAGTACCCAGTTAATCTAAATTTAAAAGTTGCAGGAGTAAAGTAATATTTAAACTGTAATAATATTGGCGGATTTTTTAATTATCTTTGGAGGTTGAGCTGTAATTGAGAACCCTCATTATCAGCTTTGATTTTTGTCGCATGTATGATCGTTTATGTCCTTCTTAAAGAGGTGCATTAAAGATTATTTGGTGTTTAATCAATGATATTTATTAAAACAGATAAATACCTGGTATATATCAAAGTTTTCGTTTGACCTACAATATCTTATGTTTCGGATAAGGAGGGGAGATTCTTCTTTGAAGTTGTAAAAGACAGTAAATGCTTTTTAATGTAGCATTGAAGTATTTAGAGAAATCGTACAAATCATCCATCAATTGCCCACAGGGGAGTAAGTTGTAGTAAAGTAGGTGTAGGGGAATCTGTACCTAGTTTAAGTTGGTTATATTTTAATAATTTGGTTTTTTTCCAAGTGTTTTTTCCTTCTTTAATAAGTTAGTATATTTTAGTACATTGGGTTCATATCCTAAAGGAGAATTTTCACTTATTTTTTATTGTTTTTTTTATTTAATTTTTTCTTTTTTAAGGGGGTACTTTTAAGGTTTTTGGGAGTTATTAGTATAATAAGTATTTTTAATTGCAAATTAAAAGGTTAATAGCTTTTTTTATTCTTTTAAGTTTTTAAATGTTCCTGTTAGTTTTTCTTTATCTGTTTTTTGGAATTTTGGTAGTATTTTGGGTATGGTTCTTTTTTTTCAGATTTTTAGTGGTTTATTTTTATCTTTTTATTATGTTGCTGATGGTTTTAATTCTTTTTCTAGTGTTCAGTATATCATAAGTGATGTTAATTTTGGTTGGGTTTTTCGTATTTTACATTTTAACGGTGCTAGTTTATTTTTTTTTTTTTTGTATTTGCATTTTTTTAAGGGTCTTTTTTTTTGTAGTTATCGTTTGTCTGGTACTTGGATTATTGGTTTAACTATTTTTTTTTTTGTTATAATGGAGGCTTTTATAGGTTATGTTTTAGTTTGGGCTCAGATGAGTTTTTGAGCTTCTGTTGTTATTACTAGTCTTTTAAGTGTTATTCCTTACTTTGGTTTTTCTATTGTTTATTGGATTTGGAGTGGTTTTTCTGTTATTAATTCTACTCTTAAGTTTTTTTTTGTTATTCATTTTTTAATGCCTTGATTGGTTTTTCTTTTAGTTTTTGTTCATTTGTTTTTTTTACATTCTACTGGTAGGACTTCTGTTTTATATTGTCATGGTGATTATGATAAAATTAGTTTTTTCCCTTATTATTTTTATAAAGATTCTTATAATTTGGTTGTTTTTTTTCTTTTTTTTATTTTTTCTTTTTTTTTTCCTTTTTTACTTGGTGATCCTGAAATGTTTGTTGAGTCTGATCCAATGGTTAGACCTGTACATATTGTTCCTGAGTGATATTTCTTATTTGCTTATGCTATTTTGCGTGCTATCCCTAATAAAGTTTTAGGTGTTTTTTTTCTTGTTTTTAGTATTTTTATTTTTTATTTTTATGTTTTTTTTAATAATTATTATAGTGTTCTTGATAATTTGAATTTTTTTTTAGTTGTTTTTTTTATTTTGGTTTCTGTTTTTTTAAGTTGATTAGGTCAGTGTCATGTTGAATATCCTTTTATTGGTTTGAGAGTTGTTTTTTCTTTTTTTTATTTTTTTTTTGCTTTTTTAATTGTTTTTTCTCGATTTTTGACTAAATTTATTTTTTCTTAGTAAACTTAGTATAATTTATTATATTGGATTTAGGATCCTGGGATTTTTGTTTACTTTTAATTATTTCCAAGGTTACATGATAGGTTTTTCTAATAATTATCTTTGTAGATATATGGATTGGTTTCATAATTTTAATTGTAGTTTATTATTTGGTGTTTTATTTTTTGTTTTTATAGTTATTGTTAATCTTTTTGTTAATTCTTATTATTTTAAGAGTCATAATATTGAATATCAATTTGGTGAGTTTTTATGTAGTTTGTTGCCTTTATTTATTTTGGTTTTTCAAATGTTTCCTTCTTTATCTTTGTTGTATTTTAGTGGTTTGTCTTATTTAGATAGTAGTTTAACTGTTAAAGTTGTTGGTCATCAATGGTATTGAAGTTATGATTATAGGGATATCGGTATTGAATTTGATTCTTATATGAAGTCTATTGATTCTTTATTGATTGGTGAGCCTCGTTTATTAGAAGTTGATAATCGTTGTGTCGTTCCTTGTGATACTAATATTCGATTTTGTATTACATCGGCTGATGTTATTCACTCTTGATCTCTTCCTTCTTTTTGTATTAAACTTGATGCTATGAGTGGTATTTTAAGTACTGTTACTTGTAGTTTTCCTATGGTTGGTGTTTTTTATGGTCAGTGTTCTGAGATTTGTGGTGCTAATCATAGTTTTATACCTATTTGTTTGGAGGTTTCTTTGTTGGAAAATTTTAAAGATTGATGTTATTTAATGTCTAGTTAATTTTGAGGTATTAGTATATTTTAGTATTATTCTTTTTCGAGGAGTCGGATTTATACCTTTATTGAATTAGCATAATTTAATGTATTTGTTTTAAGCGCAAAAGATTTTATTCAATTTTACTCTTTTAGTTTATAAAAAATATGACTTTGAAGCAGTTAAGAATCATAGAGTATATTTTTTTTTTATATATATATTAGTATTGCATACTATGTTAGGATATTTTCAAAGATTTTGATAAATAGAAGCAAAGTGTTTAAGGTGTAGTTTTTTTTTTTGTTACAAAAATAATTTTACTACTCTTAGTGTTGATACATCGAACTTTGTGATATCTGTTTTTAATTTTTATATTAGAAAATTATATATTGTTTTTTTTTTTTGTAGTTTTAATAATTTGAAGTTTTTTTGTTTTAAGTTTTATAACTTTACTACTTTTYTTTTYTTTTTTTTTTTTTAATTATAATTCTTTATAGTTTTTATTATCTAACAATTAGTAAATTAATAAATTATGTTTTTTTTTTTAATATAAATGAATTACTAATTATCTGGTCAAATGTTTATTAAAGACTTAGGATTTATATTAAATCTGTCTTCTGCCCTATGGTTTTTTTAAATGGCAGTCTTAGCGTGAGGACATTAAAGTAGCAAAATAATTTGTGCTTTTATTGGGTTCGAGTATGAATGAAGTTTTGGCTGGTGATATTTTTTTTTTTTTTTGAATTTAATATACATCTAAAAAGAGATGTTTATAATAAAACAAAGATAAGTCTTCGGAAATTTTATTTCTATTAAAAGTTTTTTTTTTTAGTAATTTATCTAGGGAAGATTATTATATAATTTTTTTTTACTATTTTTAATTTAAAAAATTACTCCGGAGTTAACAGAAAAACATGCCTTATGTAGTTCTTATATTTTGGTAAGTTTTACATCGATGTTGTATCTTTATTAGCTGAAGAGGAGAAATTTCAGTTTTTTAGACTGTTCTTCTTTTAATAAATAAAACGTGATATTAGTTTAATTCATCGTGAGATAGAATTGTTTATCTTGTTTATTATTTTTTTTTATCGGGATTAGTACGAAAGGAATTTCACTATAATTTTAAATTTTTTAATCTTTTTTTTAATTTTTTTTGTTTATTTTTTTCTTGTCTTAGTTTTCTTGTTTTTGATCCTTTAAAGAGTGCTTTTTTTTTAGTTCTTTCTTTAATTTTTTTGGTTTTTTTTATTTCTTTTGGTTTTTATGTTTGGTTTTCTTATTTTATTTGTTTGATTTTTTTGAGTGGTATTTTTGTTATTATTGTTTATTTTTCTAGTTTTTCTAAATATATTTATGTCAATATTAATTTTTTTCTTGTCCTTTTTGTTTTCTTGTTTTTTTTTTTTTATTCTTTTTTTTTCTTTTTAGATCCTAGTTATCATAATTCTTTAAATTTTCTTTATTATGATTTGTTTTTTTCTTTTATTTTTTGGGTTGTTTTTTGTTTGTTTTTTTTTATAAATTTTGTTAGCTTTTTTCTTTGTTTTTCTGGTGCTCTTCGACTGTATTAATTTTGGTTTATTAGTATAATAAGTATATTTGATTTCCAATCAAATGGTCATTAAACTATGCTATTTTAGTTTATGTAAAATGTCTAATTTGTAATTAGAAGAATTTTTAGCAACTTTCTAGTTTTTGTTTTTTATAGTACTAATCACAAAGATATTGGTAGTATTTATTTAATTTTTGGTTTATGAGCTGGTATAGTTGGTTCTGCTCTTTCTATGATTATTCGTATCGAGTTGAGTAAGCCTGGTATGTTTATTGGAGATGGTCAATTATATAATTCTATTTTAACTGCTCATGCTATTTTGATAATTTTTTTTATGGTTATACCTAGGATGATTGGTGGTTTTGGTAATTGGATGGTTCCTTTAATATTAGGTGCACCTGATATGAGTTTTCCTCGATTAAATAATATTAGTTTTTGATTATTACCTGCTTCTATTTTTTTGGTTTTTTTGGCTTGTTTTGTTGATAATGGTTTAGGTACTAGTTGAACTATTTATCCCCCTTTATCTACTTCAGGACATCCTGGTTCTAGTGTTGATTTGGCTATTTTTAGTTTACATCTTTCTGGTATTAGTTCTATTTTGGGTGGTATTAATTTTATGTGTACTATTAAAAATTTACGTTCTAGTTCTGTTTCTCTCAATAATATGAGTTTATTTATTTGAACTATTTTTGTTACTGTTTTTTTATTGGTTTTGTCTTTACCTGTTTTAGCTGGTGCTATTACTATGTTGTTAATTGATCGTAATTTTAATGGTTCTTTTTTTGATCCTAGTTTTGGTGGTAATCCTTTGATTTATCAGCATTTGTTTTGGTTTTTTGGTCATCCAGAAGTTTATATTTTAATTTTACCTGCTTTCGGTATTATTAGTCAATGTACTTTGTATTTGACTGGTAAAAAAGAAGTTTTTGGTTATTTGGGTATGGTTTATGCTATTTTGAGTATTGGTTTAATTGGTTGTGTAGTTTGAGCTCATCACATGTATACTGTTGGTATAGATTTTGATTCTCGTGCTTATTTTACTGCTGCTACTATAGTGATTGCTGTTCCTACTGGTGTAAAAGTTTTTAGATGGTTAGCTACTTTTTTTGGTACTGTTATAGTTTATCAACCTTTATTATTTTGAGTTATAGGTTTTATTTTTTTATTTACTATTGGTGGTTTAACTGGTGTTATATTATCTAATTCTAGAATTGACATTATTTTACATGATACTTATTATGTAGTGTCTCATTTTCATTACGTTTTAAGTCTTGGTGCTGTTTTTGGTTTGTTTGCAGGTGTTACTTTGTGATGATCTTTTATTACTGGTTTTGTTTTGAATAAAATTTATATGTATTCTGTTTTTTTTTTATTTTTTATTGGAGTTAATATGACTTTTTTTCCTTTACATTTTGCTGGTTTACATGGTTTCCCACGAAAATATGTAGACTATCCAGATGTTTATTCTTTCTGAAATGTTTTATCTTCTTTTGGTTCTCTTATTAGTATTTTTTCTCTTTTTTTTTTTGTTTTTGTTTTATTAGAATCTTTCATTAGTTATCGTGTTTTAGTTGTTGATTACTTTAATGGTGTTAGACCTGAAAATGCTAATTTAGGTTATAATTTTTACCATAGTTTCCAAGATGGGGTTTATTTGAGAGTGCCTCATAATTAATTGTTTTTATTTTTTATTGGTATTTTTTTCCTTTTTTATAAATTTCGACGTTTTATTTTTGTTATTATTTCTTTTGAATTTTTAATAATGGGAGTTTTTTATTTGTTTTCTTTTTTTTTTGGTTTTTTTTCTTTTTTTTACTTTTTATGTTTTAGTGTTTTTTGTAGTCTTATAGGTGTTGTTTTAATAGTTTATTTTATTAAGTTCTATGGTTGTGATTATGTTTTTTTTTAAAATCAYTTNNTATCAAACCCCAATTGAGTGGTTAGCTTAAGTTTAAAGCACCGGATTTTTAATCCGGGGATTAATCTGCTTAAAACTGTTTTTATTTTGATTTGAAATCAAAATTTGGATTTTTCCGCAGTTTTTGTCTTTATTTTTGATTTTTTTTTGTTGTTTTTTGTTTTTGTTTTTTGTTTTTGTTTTTTGTTTTGTTTTTGTTTTTTGTTCCTTTTTTTAAGTTTTCTTTCTTTTTTTTTGATTTTGGTTTTATTGTTTTTAAATTTAATTTTTATTTAAATAGTATTATTTTTTCTTTTGTTTTGATTTTGATTTCTGTTAGTGTTTTTTTTTATAGTCTTTATTATCTTAATATGGAAATTAATTTTTTTTATTATTTTTTTGTTTTGCTTGTTTTTATTTGTAGTATATTTTTTTTGGTTTTTTGTGATAGTGTTTTTTTTGTTTTGCTTGGTTGAGATTTGTTAGGTATTTCTAGTTTTTTTTTAGTTCTTTTTTATAATAATTGAGATAGTTGTAGTGGTTCTATGAATACTGTTTTAACCAATCGTATGGGTGATTTTTTTATTTTTGTTTTTTTTTCTTTGTCTTTTTTTACTTTTTTTAATTTTTTTAGTTTTTCCTATTTTTGTTTTTATTCTTCTTTTTTTCTTATTTTGGCTGCTTTTACTAAGAGTGCTCAGTTTCCTTTTGGTGGTTGATTACCTAAGGCAATGAGTGCTCCTACTCCTGTTAGTTCTTTAGTACATAGTAGTACTCTTGTTACTGCTGGTATTGTTTTGATGATTAAATTTAATGTTATTATTATGAGTTCTTTTCTTTTAAAGTTGGTTCTTATTTCTGGTGTTTTTACTATGTTTTTTTCTAGTTTTTGTGCTTTGTATGAGAATGATTTAAAGAAGGTTGTTGCTCTTAGTACTTTGTCTCAAATGGGTCTTTCAATGGTTTCTTTTGGTTTTGGTTTAAGTTTTCTTTGTTATGTTCATTTATTAAGTCATGCTATTTTTAAGAGTTGTCTTTTCATACAGATTGGTTATTTGATTCATTGTTCTTTTGGTCAACAGGATGGTCGTGGTTATTCTTTTGGTAATTTGCCTTATTTTGTTCAGCTTCAGATTTTAATTACTCTTTTTTGTTTGTGTGGTTTGTTTTTTTTAAGTGGTTCTGTTAGTAAAGATTATATTCTTGTTTTTTTTTTTTCTAGTTATTTTATGTTGTTTTTTTCTTTTTTTTTTTTTATTTCTGTTTTTATTACTTTTTTATATAGTTATCGCATTTGAAGTAGTCTTTTCTTAACTTTTTTTAATTCTTTATATTATAGTTGTAGTAGTTTTTTATTTTTTTTTATTAGTATTCCTTTGGTTTTTTTTTCTTTGTTTTTTATTTGGTGATTGAATCTTAATTTTTTTAGAATTCCTGTTGTTTTTGTTTATATTGATTTTTATTTTTTTTTTTTTTTTWTTTTATTGTTTTTTTTTTTTTATTTTATTGTTTTCAAGTTTTTGTCTTTTTCTGTTTATTGTTTTTTGATGGATTATTTTCCTATTTTATTTACTCGTTTTTTTCATGATTTTAAGTTTTTTGATTTGTTTTTGAATAAGTTAAATCTTACTTTTTTTTCCTTTTTTTCTTTTTCTAGTTTTATTTCTATATTTTCTTATTTTAATAAGTTTAATTTTTTAGTTGTTTTCATTTTTCTTATTTTTGTTGTTTTTTAGATATCTAATTTATTTTTTTAGTTTTTTAAAGTTTTTTTTTTTWTTGATTTTTTTTTTTTTTTATGATTTTTTTTTTTTGTTTTTTTCTTTTGCTTTTTGTTTTTTTTGTTTTAGTTTTTTTTGTTGGTCTGGTAATTTTTTTTTAATTGATTCTTATTTTTATGTTGCTGTTTGTTTTATGTCTGTTTTTATTTTTTCTTTGGTTTTGGTTTCTGAACGTCATCGTGTTATTGTTTTTTTTTCTAAGGTTCTTTTGGTTATTTCTTTTTTTTTTTTTTTTTCTTATAGTGTTTTTTATCTATATGTTTTTTTTGAACTTTCTATGGTTCCTATTATTATTTTAATTCTTGGTTATGGTTATCAGATTGAGAAGGTTAATTCTTTTTTTTATCTTGTGTTTTATGCTACTTTTTGTAGTGTTCCTTTTCTTTTTGTTTATTTTAGTTTGGATTTTTTTTTTGTTGTTCCTTATTTTGATTGTTTTATTTCTTGGGAGATGGTTTTTATTATTAGTTTGGCTTTTATAATGAAATTTCCTGTTTTTTTTTTACATCTTTGGTTGCCTAAAGCTCATGTTGAAGCTCCCACTTCTGCTAGTATTTTATTAGCTGGTTTGTTGTTGAAGTTTGGTACTGTTGGGTTTGTTCGTATTATAAAGAGTCTTAGTTATTGTCATATTAATTATTGATTTTTTTTTTCGGTTTTAGGTATGTTTATTTCTTGTTTTGTTTGTGTTTTTCAGAGTGATTTTAAGTCTTTAGCTGCTTATTCTTCTGTTGTTCATATGAATTTTTTGTTGTTTTTTCTTTTGTTTTTTGGTTTGTATTCCAAAACTGGTAGTTTTTTAATAATGGTTTCTCACGGATACACTTCTTCTGTTATGTTTTATTTCATTGGTGAGTTTTATCGTTCTTTAGGTAGTCGAATGATTTATTTTTTGAACAGTTTTATGTCTTCTAGTTTTATTTTTTCTTTTTTAATTTCTTTGGTTTTTTTATCTAATTGTGGTATACCTCCTTCTATTTCTTTTTTTTCTGAGTTTTTTTCTTTTTCTGGTTTTTTTTCTTTGTTTTATAATGTTTTTTTTTTGGTTTTTTTTTATTTTTTTGTTTCTTTTTATTATTGTGTTTATATTATTGTTATTTCTTTTTTAGGTAAGAAGTTTTTTTTTTTTAAGAGTTGATTTTTTTTTTGGTCTCTTCCTTTAATTTTTTTTTGTTTTAATGTGTTTGGTTTTTTTTTATTTTTTTAATAGATTTAAGTTAAGTTAAACTATTAGTCTTCAAAACTAAAAATTTTATCTATAAGGTATTTAGTAGGAATTTTCTATATCCAATTGCGGTTTGGAAGTTTTTTTACCTTAACAAATTTTAGGCGAGTCTTCTAAACTTGTTTTGGGGTTTCCCGTTTGTTTTTTAAGTTTTTTCATAATTTCCATGTTTTGAGTTTTTCTTCTTATCCTTTTTTTATGTTTATTTCTTTAAGTTCTCTTTTTTCTTCTTTTGTTGTTTTTTTCAAGTTTGGTATTTTTTTTTTTCTTTTTTTTTCTTTTTTTTCTTTTTTATTTCTTATTTTTTGTTGGTTTAAGGATATTTGTATAGAGGGTCTTTGCGGTTATCATAATTTTTATGTTATAGATGGTTTTAAGTTTGGTTTTGTTTTGTTTATTTTTAGTGAATTTATATTTTTTTTTAGTGTTTTTTGGTTTTATTTTGATTCTGCTTTAGTTCCTGCTCATGAAATTGGTTGTGGTTGGGGATTTTTTGGTTTGGATAAGATTAATCCTTTTGGAGTTCCTCTTTTAAATACTGTTATTCTTCTTAGAAGTGGTGTTACTGTTACTTGGTCTCATTATTGTCTTTTGAATAATTTTTATTGTTTAGATGGTTTGATTTTAACTATTCTTCTTTCTTTTATTTTTGTTTTGGTTCAGTTTTTTGAGTATAAGAGTTCTAGTTTTTCTATCTCTGATGGTGTTTATGGTAGTATTTTTTATTTTTCTACTGGTTTTCATGGTTTTCATGTTATTCTAGGTGCTGTTTTCCTCACTTATAATCTTTTTCGTTTTTTATTATATCATTTTAATTATTCTCATCATTTGGGTTATGAGTTTTCTATTTTGTATTGGCATTTTGTAGATGTTGTTTGGTTATTTTTATTTGTTTTTGTTTATTGGTGAGGTTATTAGGTTTTATTTTTACTTTTTGGATTTTTTTAATTTTTTTGATTTTTTTCTTTTTGTTTTTGTTTTACAGTTTATTTTTTGTCAAAAAGATAGATTAATTAATGTTTTTTTTAATAAGTTTTTTTCTTTTTTAGTTGGTGTTTTTTCTTATAATTCTTCTTGTTTTATTAGATATATTTTTTCTTCTTTTATTTTTGTTTTTTTGTTGACTTGTTGTTTTGGAGGTTATTTTAGTTATTCTTTTTGTCCTTTGGGTATTATTGAGTTTACTTTTTTTTTTTCTTTTGTTTCTTGATTTTCTACTTTTTTGTTTTTGATTTCTAGTCAGAAATTTTCTGTTTATATGAAGAAGTCTGGTGATGGTTTTTTTAAGACTTTTTTTTTGTTGTTTGTTGAGATTATTAGTGAGTTTAGTCGTCCTATTGCTTTAAGTGTTCGTTTGTTTGCTAATATTATAGTTGGTCATGTTATTAGTGCTTGTTTTTATGTTTTTTTTGAGTGTGTTTTTGGTTTTTCTTTTTTAATTGTTTTTGCTATTGTTTTTGAGTGTTTTGTTTTTGTTTTGCAGAGTTATATTTTTTCTCGTTTAATTTACTTATATATTAACGAGTAGCTTTTTAGTTTATTTAAAATTTTTACTTGTGGTGTAAAAGAAATTTGAGCTTTGTAAGTTAGTTTAAGTAGAATTTTTGTTTTTGGTACAAATGGTTATCTTACATTGAGGATTATTTTAATTTAGAATATTTAGCTGTTAACTAAAAGGTTTATCTTCATAAGAGTTTAGTTTATATTTAAAATATTAAATTGTAAATTTAAAGTTTTTTGCTCTTGCAGTAATTAGTTTAATTAAAATATAACATTTGGATTGTTAAGTTTTTTTACTGATTTTTCTTTTATTTTTTTGTTATTATTGTTTTTTTTTTAAATTGTTTTATTTGTAATATTGTTTTTTGATGGAGTATTTTTTTTTTAATGACTCTTGTTTTTGTTTTTTTAAATTTTAATAATTCTTATTCTTCTATTAACTATTTTATTTTTCAGGAGTTTCTTGGTTTGCTTTTTGTTTTTTTTTCTTTTGGTATTCTTCAATTTTTTATTATTTTATTAAAAGTTGGTGTTTCTCCTTTTCATTTTTGGTGTTTAAATATTTTTAATGGTCTTAGAGGTTTTAATACTTTTTGATTTCTTACTTTTCAGAAGTTACCTTACTTTCCTGTTTTTTCTTTTATTTTTGATTATAGTTTTTTTTTTTTTCTTGTTTTTGGTATTATTTTTTGTTATTTTAATCTTTTTTTTTGTAAGTCTTTTAAGAGCATAGTTTTTATTTCTTCTGTTGAGTCTTTTAATTGGTTGTTAATTTCTCTTTTCTCTTCTTTGTTTTCTGGTTTTTTTTTGTTTCTTTACTATGTTTTTGTTATGTTTTTTTTGTTGGATTATAGTTCTACTAAAGGTTATGATTTTTATAATTGGGAATTGGTTTTTCTTTTTATAAATTTTCCTATGACTATTACTTTTTTTGTTAAAATTTTTTCTATTATTTTTTTTTTTAATATTAGTTCTTTTTATCTGTTGTTTGTTTTATTTTTAATGGTCTTTTCTGTTTTTGGTTTTGGTTTTTGGTTTTTTAATGTTGGTTTGAAATTTAGTTATTATGGTTTTTATAATTTTAGTTTTTTTTATTTTTTTTTTTTTCCTTTGATGTTTTTTTGTCTTTTTTAAAAGAGTTTTAGTTTATATAGAATTTATCACTTACAATGATGGGGTTTAAACTCTTACCAATTTAGTAAAATTTTATTATATTGCTTTGATATGGCAAAGTTCTTTTTGATTTGGTATTTTTTGTTTTGTTTTTAGTGGCTCTTTTTTCTTTTTTATTTGCTTTTTTTTTTTATTTATTTGTTTGTTTTGCTTCTTTTTTTGATTTTTATTTTTGTAAGTCTTCTTCTTTTGAGAGTGGTTTTATGAGTGTTGGTTTAATTCAGAATTCTTTTAGAATTCACTTTTTTGTTATTATAATCATGTTTGTTGTTTTTGATTTGGAGATTGTTATTTTTATTGGTATTCTTATTTCTGATTTAAATTCTTTTGTTTGTTTTTTTTTTTTGTTTTTTTTTTTGTTCTTGTTTTTTTATATGGAGTGGTATTATGGTAAGCTTGTTTGAAATTTTTAATATTAAAAAACTTTATTATAATTTAGTATATCTCGTTGTCGTTGAGAAGGTTTTAAGTTTTATCTTATTATTATATTTTTTTTTTTTCTTGTTTTTAGTATCAAAAACCGATTGGGGTTTTGATATATTATATATTATATATTATAAAAATAATATAAATATAATAYATTTATTAATTATATTTATATATAAATAATTATATTTATATATATAAATAATTATATTTATATTATTTTTATTATGTATGTATGTATATTTATGTTGATATTAATTAGTTAATATCATATCCTTTGTTTAGGATAATTGTTTGATGGAGATTTTATTAATTAGGTAGACTTGTTTAATTTAAGCTGGTAAACTTTGAACTTTCTTAAGTCTCAAAAGTTTCAGGAAAACAAGTCTACCTAATTAATGGTTTTATTTTAATTGAAATTATATGTCTATGAGTTCGATTAAAATAAAATTTTGTAGTATGATNNNNNNNNNNNNNNNNNNNNNNNNNNNNNNNNNNNNNN
>Iran_Human_1
GTCGTTTATTTTTCGATTTTTTTATTTATGATTTTATTAGTTTTTTTTGTTGTTTTTTTTGTTATGCAGAGTATTGCTTTTATTACTTTATATGAGCGTCATTTGTTGGGTCTTAGTCAATCTCGACTTGGTCCTACGAAGGTAGGTTTTTTTGGTGTTTTACAGGCTATTGTGGATGGAGTTAAGCTTTTGAGTAAAGAACAATTTTTACCTTATAATTCTTCTTATTTTTTTTTTTTATTTATTCCTTCTGTTTCTTTTTGTTTGATATATTTGGAGTGGTTTGTTCTTCCTTTTTTTTTTGATTTTTTTACTTTTGATTATTCTGTTTTGTTTTTTCTTTGTTTAGTTGGTTTTTCTGTTTATACTACTTTAATTTCTGGAATTGTTTCTAAATCTAAGTATTCTATAATTGGTTCTATTCGTGCTAGTAGTCAGAGTATTTCTTATGAAATTTCTTTTACTTTTTTTGTTTTTTGTGTTGTTCTTCATGTTGGTGTTTTTAGTTTTTTTAGTTTTTTTAGTCTTAGTATAATTGTTCTTTTTTTTCCTTTTCTTATTATAATTATTGGAGAGCTTAATCGTGCTCCTTTTGATTTTTCTGAGGGTGAGAGTGAACTTGTTAGTGGTTATAATATTGAATGTTCTAGTGTTGCTTTTGTTCTTTTGTTTTTGAGTGAATATGGTGTTTTGATTTTTTTTTGTGTTCTTTTTTCTTTTTTATTTTTTAGTGGTTCTGTTTTTATGTCTTTTGTTATTTTTTCTTTTTTGATTTTTATTCGTAGTTCTTTTCCTCGTTATCGTTATGATATGATGATAGGGTTTTTTTGATTTATTATGCTACCTATTTCTATGATTTTGTTTTTATTTTTTTGTTTGTTATTTTTTTAGGGATTTAGTTTATATTAAAATGTTTGTTTTGCATACAAAAGAATTTTTTCTCTGGATTTTTTTTTTTAGTTTATAGATTTGATTATGGTCATTGTAATGATAAAATGGTGTTATATAATTTTTAATCACTTGAGTGGACAATGTTTTTCTATCCCGGCAATGTATTGCTTGTATAAACTCAGTACCAGAATAATCGGATAGACTGAGTAAGCTTATACCCTAAATGTGTTTTGGCCATGGTTTTTTTTTTGATTTTTTTAGAACTGTTTAGTGCAATGTGCAGTTTTTTTTTGTTGTTTTGTCTTGGTCAATAAGATTAGACAAATGACCTGGATTAGTACCCAGTTAATCTAAATTTAAAAGTTGCAGGAGTAAAGTAATATTTAAACTGTAATAATATTGGCGGATTTTTTAATTATCTTTGGAGGTTGAGCTGTAATTGAGAACCCTCATTATCAGCTTTGATTTTTGTCGCATGTATGATCGTTTATGTCCTTCTTAAAGAGGTGCATTAAAAATTATTTGGTGTTTAATCAATGATATTTATTAAAACAGATAAATACCTGGTATATATCAAAGTTTTCGTTTGACCTACAATATCTTATGTTTCGGATAAGGGGGAGAGATTCTTCTTTGAAGTTGTAAAAGACAGTAAATGCTTTTTAATGTAGCATTGAAGTATTTAGAGAAATCGTACAAATCATCCATCAATTGCCCACAGGGGAGTAAGTTGTAGTAAAGTAGGTGTAGGGGAATCTGTACCTAGTTTAAGTTGGTTATATTTTAATAATTTGGTTTTTTTCCAAGTGTTTTTTCCTTCTTTAATAAGTTAGTATATTTCAGTACATTGGGTTCATATCCTAAAGGAGAATTTTCACTTATTTTTTTTTGTTTTTTCTGTTTAATTTTTTTTTTTTTAAGGGTGTACTTTTTAGGTTCTTGTGAGTTATTAGTATAAGAAGTATTTTTAATTGCAAATTAAAAGGTTGATAGCTTTTTTTATTCTTTTAAGTTTTTAAATGTTCCTGTTAGTTTTTCTTTATCTGTTTTGTGGAATTTTGGTAGTATTTTGGGTATGATTCTTTTTTTTCAGATTTTTAGTGGTTTGTTTTTATCTTTTTATTATGTTGCTGATGGTTTTAATTCTTTTTCTAGTGTTCAGTATATTATAAGTGATGTTAATTTTGGTTGGGTTTTTCGTATTTTACATTTTAATGGTGCTAGCTTATTTTTTTTTTTTTTGTATTTGCATTTTTTTAAGGGTCTTTTTTTTTGTAGTTATCGTTTGTCTGGTACTTGGATTGTTGGTTTAACTATTTTTTTTTTTGTTATAATGGAGGCTTTTATAGGTTATGTTTTGGTTTGGGCTCAGATGAGTTTTTGAGCTTCTGTTGTTATTACTAGTCTTTTAAGTGTTATTCCTTATTTTGGTTTTTCTATTGTTTATTGAATTTGGAGTGGTTTTTCTGTTGTTAATTCTACTCTTAAGTTTTTTTTTGTTATTCATTTTTTAATGCCTTGATTGGTTTTTCTTTTAGTTTTTGTTCATTTGTTTTTTTTACATTCTACTGGTAGGACTTCTGTTCTATATTGTCATGGTGATTATGATAAAATTAGTTTTTTTCCTTATTATTTTTATAAAGATTCTTATAATTTGGTTGTTTTTTTCCTTTTTTTTATTTTTTCTTTTTTTTTTCCTTTTTTACTTGGTGATCCTGAAATGTTTGTTGAGTCTGATCCAATAGTTAGACCTGTACATATTGTTCCTGAGTGATATTTTTTGTTTGCTTATGCTATTTTGCGTGCTATTCCTAATAAAGTTTTAGGTGTTTTTTTTCTTGTTTTTAGTATTTTTATTTTTTATTTCTATGTTTTTTTTAATAATTATTATAGTGTTCTTGATAATTTGAATTTTTTTTTGGTTGTTTTTTTTATTTTGGTTTCTGTTTTTTTAAGTTGGTTGGGTCAGTGTCATGTTGAATATCCTTTTATTAATTTGAGAGTTGTTTTTTCTTTTTTGTATTTTTTTTTTGCTTTTTTAATTGTTTTTTCTCGATTTTTAACTAAATTTATTTTTTCTTAGTAAACTTAGTATAATTTATTATATTGGATTTAGGATCCTGGGATTTTTGTTTACTTTTAATTATTTTCAAGGTTATATGATAGGGTTTTCTAATAATTATCTTTGTAGATATATAGATTGGTTCCATAATTTTAATTGTAGTTTATTATTTGGTGTTTTATTTTTTGTTTTTATAGTTATTGTTAATCTTTTTGTTAATTCTTATTATTTTAAAAGTCATAATATTGAGTATCAATTTGGTGAGTTTTTGTGTAGTTTGTTACCTTTATTTATTTTGGTTTTTCAAATGTTTCCTTCTTTATCTTTGTTGTATTTTAGTGGTTTGTCTTATTTGGATAGTAGTTTAACTGTTAAAGTTGTAGGTCATCAATGGTATTGAAGTTATGATTATAGAGATATTGGTATTGAGTTTGATTCTTATATGAAGTCTATTGATTCTTTATTAATTGGTGAGCCTCGTTTATTAGAAGTTGATAATCGTTGTGTTGTTCCTTGTGATACCAATATTCGATTTTGTATTACATCAGCTGATGTTATTCATTCTTGATCTCTTCCTTCTTTTTGTATTAAGCTTGATGCTATGAGTGGTATTTTAAGTACTGTTACTTGTAGTTTCCCTATGGTTGGTGTTTTTTATGGTCAGTGTTCTGAAATTTGTGGTGCTAATCATAGTTTTATACCTATTTGTTTGGAGGTTTCTTTGTTGGAAAATTTTAAAGACTGGTGTTATTTAATGTCTAGTTAATTTTGAGGTATTAGTATATTTTAGTATTATTCTTTTTCGAGGAATCGGATTTATACCTTTATTGAATTAGCATAATTTAATGTATTTGTTTTAAGCGCAAAAGATTTTATTCAATTTTACTCTTTTAGTTTATAAAAAATATGACTTTGAAGCAGTTAAGAATCGTAGAGTATATTTTTTTTTTATATATATATTAGTATTGCATACTATGTTAGGATATTTTCAAAGATTTTGATAAATAGAAACAAAGTGTTTAAGGTGTAGTTTTTTTTTTTGTTACAAAAATAATTTTACTACTCTTAGTGTTGATACATCGAACTTTGTGATATCTGTTTTTAATTTTTATATTAGAAAATTATATATTGTTTTTTTTTTTTGTAGTTTTAATAATTTAAAGTTTTTTTGTTTTAAGTTTTATAACTTTACTACTTCTCTTTTCTTTTTTTTTTTTTAACTATAATTCTTTATAGTTTTTATTATCTAACAATTAGTAAATTAATAAATTATGTTTTTCTTTTTAATATAAATGAATTACTAATTATCTGGTCAAATGTTTATTAAAGACTTAGGATTTATATTAAATCTGTCTTCTGCCCTATGGTTTTTTTAAATGGCAGTCTTAGCGTGAGGACATTAAAGTAGCAAAATAATTTGTGCTTTTATTGGGTTCGAGTATGAATGAAGTTTTGGCTGGTGATATTTTTTTTTTTTTTTGAATTTAATATACATCTAAGAAGAGATGTTTATAATAAAACAAAGATAAGTCTTCGGAAATTTTATTTCTATTAAAAATTTTTTTTTTTAGTAATTTATCTAGGGAAGATTATTATATAATTTTTTTTTACTATTTTTAATTTAAAAAATTACTCCGGAGTTAACAGAAAAACATGCCTTATGTAGTTCTTATATTTTGGTAAGTTTTACATCGATGTTGTATCTTTATTAGCTGAAGAGGAGAAAATTCAGTTTTTTAGACTGTTCTTCTTTTAATAAATAAAACGTGATATTAGTTTAATTCATCGTGAGATAGAATTGTTTATCTTGTTTATTATTTTTTTTTATCGGGATTAGTACGAAAGGAATTTCATTATAATTTTAAATTTTTTAATCTTTTTTTTAATTTTTTTTGTTTATTTTTTTCTTGTCTTAGTTTTCTTGTTTTTGATCCTTTGAAGAGTGCTTTTTTTTTGGTTCTTTCTTTAATTTTTTTGGTTTTTTTTATTTCTTTTGGTTTTTATGTTTGGTTTTCTTATTTTATTTGTTTGATTTTTTTGAGTGGTATTTTTGTTATTATTGTTTATTTTTCTAGTTTTTCTAAATATATTTATGTTAATATTAATTTTTTTCTTGTTTTTTTCGTTTTCTTGTTTTTTTTTTTTTATTCTTTTTTTTTCTTTTTAGATTCTAGTTATTATAATTCTTTAAATTTTTTTTATTATGATTTGTTTTTTTCTTTTATTTTTTGGGTTGTTTTTTGTTTGTTTTTTTTTATAAATTTTATTAGTTTTTTTCTTTGTTTTTCTGGTGCTCTTCGACTATATTAATTTTGGTTTATTAGTATAATGAGTATATTTGATTTCCAATCAAATGGTTATTAAACTATGCTATTTTAGTTTATTTAAAATGTCTAATTTGTAATTAGAAGAATTTTTAGCAACTTTCTAGTTTTTGTTTTTTATAGTACTAATCATAAAGATATTGGTAGTATTTATTTAATTTTTGGTTTGTGAGCTGGTATGATTGGTTCTGCTCTTTCTATAATTATTCGTATCGAGTTAAGTAAGCCTGGTATATTTATTGGGGATGGTCAATTATATAATTCTATTTTGACTGCTCATGCTATTTTGATAATTTTTTTTATGGTTATACCTAGTATAATTGGTGGTTTTGGTAATTGAATGGTTCCTTTGATATTAGGTGCACCTGATATGAGTTTTCCTCGATTAAATAATATTAGTTTTTGATTGTTACCTGCTTCTATTTTTTTAGTTTTTTTGGCTTGTTTTGTTGATAATGGTTTGGGTACTAGTTGAACTATTTACCCTCCTTTATCTACTTCAGGTCATCCTGGTTCTAGTGTTGATTTGGCTATTTTTAGTTTACATCTTTCTGGTATTAGTTCTATTTTAGGTGGTATTAATTTTATGTGTACTATTAAAAATTTGCGTTCTAGTTCTGTTTCTCTTAATAATATGAGTTTATTTATTTGGACTATTTTTGTTACTGTTTTTTTGTTGGTTTTGTCTCTACCTGTTTTAGCTGGTGCTATTACTATGTTATTAATTGATCGTAATTTCAATGGTTCTTTCTTTGATCCTAGTTTTGGTGGTAATCCTTTGATTTATCAGCATTTGTTTTGGTTTTTTGGTCATCCAGAAGTTTATATTTTAATTTTACCTGCTTTTGGAATTATTAGTCAATGTACTTTATATTTGACTGGTAAAAAAGAAGTTTTTGGTTATTTGGGTATGGTTTATGCTATTTTAAGTATTGGTTTAATTGGTTGTGTAGTTTGAGCTCATCACATGTATACTGTTGGTATAGATTTTGATTCTCGTGCTTATTTTACTGCTGCTACTATAGTGATTGCTGTCCCTACTGGTGTTAAGGTTTTTAGATGGTTAGCTACTTTTTTTGGTACTGTTATAGTTTATCAACCTTTGTTATTTTGAGTTATAGGTTTTATTTTTTTATTTACTATTGGTGGTTTAACTGGTGTTATATTATCTAATTCTAGAATTGATATTATTTTACATGATACTTATTATGTAGTGTCTCATTTTCATTACGTTTTAAGTCTTGGTGCTGTTTTTGGTTTGTTTGCAGGTGTTACTTTGTGGTGATCTTTTATTACTGGTTTTGTTTTGAATAAAATTTATATGTATTCTGTTTTTTTTTTATTTTTTATTGGAGTTAATATGACTTTTTTTCCTTTGCATTTTGCTGGTTTACATGGTTTTCCACGAAAATACATGGATTATCCAGATGTTTATTCTTTTTGAAATGTTTTATCTTCTTTTGGTTCTCTTATTAGTATTTTTTCTCTTTTTTTTTTTGTTTTTGTTTTATTAGAATCTTTTATTAGTTATCGTGTTTTAGTTGTTGATTACTTTAATGGTGTTAGACCTGAAAATACTAATTTAGGTTATAACTTTTATCATAGTTTTCAAGATGGGGTTTATTTGAGAGTGCCTCATAATTAATTGTTTTTATTTTTTATTGGTATTTTTTTTCTTTTTTATAAATTTCGACGTTTTATTTTTGTTATTATTTCTTTTGAATTTTTGATAATGGGAGTTTTTTATTTGTTTTCTTTTTTTTTTGGTTTTTTTTCTTTTTTTTACTTTTTATGTTTTAGTGTTTTTTGTAGTCTTATGGGTGTTGTTTTAATAGTTTATTTTATTAAGTTTTATGGTTGTGATTATGTTTTTTTTTAAAATCACTCAATCTCAAACCCCAATCGAGTGGTTAGCTTAAGTTTAAAGCACCGGATTTTTAATCCGGGGATTAATCTGCTTAAAACTGTTTTTATTTTGATTTGAAATCAAAATTTGGATTTTTCCGCAGTTTTTGTCTTTATTTTTGATTTTTTTTTGTTGTTTTCTGTTTTTGTTTTTTGTTTTTTTTTTTTGTTTTGTTTTTGTTTTTTGTTCCTTTTTTTAAGTTTTCTTTTTTTTTTTTTGATTTTGGTTTTATTGTTTTTAAGTTTAATTTTTATTTAAATAGTATTATTTTTTCTTTTGTTTTGATTTTGATTTCTGTTAGTGTTTTTTTTTATAGTCTTTATTATCTTAATATGGAAATTAATTTTTTTTATTATTTTTTTGTTTTGCTTATTTTTATTTGTAGTATATTTTTTTTGGTTTTTTGTGATAGTGTTTTTTTTGTTTTGCTTGGTTGAGATTTATTGGGTATTTCTAGTTTTTTTTTAGTTCTTTTTTATAATAATTGGGATAGTTGTAGTGGTTCTATGAATACTGTTTTGACTAATCGTATGGGTGATTTTTTTATTTTTGTTTTTTTTTCTTTGTCTTTTTTTACTTTTTTTAATTTTTTTAGTTTTTCTTACTTTTGTTTCTATTCTTCTTTTTTTCTTGTTTTAGCTGCTTTTACTAAGAGTGCTCAGTTTCCTTTTGGTGGTTGATTGCCTAAGGCGATGAGTGCCCCCACTCCTGTTAGTTCTTTAGTACATAGTAGTACTCTTGTTACTGCTGGTATTGTTTTGATGATTAAATTTAATGTTATTATTATGAGTTCTTTCCTTTTGAAGTTGGTTCTTGTTTCTGGTGTTTTTACTATGTTTTTTTCTAGTTTTTTTGCTTTATATGAGAATGATTTGAAGAAGGTTGTTGCTCTTAGTACTTTATCTCAAATGGGTCTTTGTATGGTTTCTTTTGGTTTTGGTTTAAGTTTTCTTTGTTATGTACATTTGTTAAGTCATGCTATTTTTAAGAGTTGTCTTTTTATACAGATTGGTTATTTAATTCATTGTTCTTTTGGTCAACAGGATGGTCGTGGTTATTCTTTTGGTAATTTACCTTATTTTGTTCAGCTTCAGATTTTAATTACTCTTTTTTGTTTGTGTGGTTTGTTTTTTTTAAGTGGTTCTGTTAGTAAAGATTATATTCTTACTTATTTTTTTTCTAATTATTTTATGTTTTTTTTTTCTTTTTTTTTTTTTATTTCTGTTTTTATTACTTTTTTGTATAGTTATCGTATTTGGAGTAGTCTTTTTTTAACTTTTTTTAATTCTTTGTATTATAGTTGTAGTAGTTTTTTATTTTTTTTTGTTAGTATTCCTTTGGTTTTTTTTTCTTTGTTTTTTATTTGGTGGTTAAATCTTAATTTTTTTAGAGTTCCTGTTGTTTTTGTTTATATTGATTTTTATTTTTTTTTTTTTTTTATTTTATTGTTTTTTTTTTTTTATTTTATTGTTTTTAAGTTTTTATCTTTTTCTGTTTATTGTTTTTTGATGGATTATTTTCCTGTTTTGTTTACTCGTCTTTTTTGTGATTTTAAGTTTTTTGATTTGTTTTTGAATAAGTTAAATTTTACTTTTTTTTCTTTTTTTTCTTTTTCTAGTTTTATTTCTATATCTTTTTATTTTAATAAATTTAATTTTTTAGTTGTTTTTATTTTTCTTATTTTTGTTGTTTTTTAGATACCTAATTTATTTTTTTAGTTTTTTAAAGTTTTTTTTTTTGTTGATTTTTTTTTTTTTTTATGATTTTTTTTTTTTGCTTTTTTCTTTTGCTTTTTGTTTTTTTTGTTTTAGTTTTTTTTGTTGGTCTGGTAATTTTTTTTTAATTGATTCTTATTTTTATGTTGCTGTTTGTTTTATGTCTGTTTTTATTTTTTCTTTGGTTTTGGTTTCTGAACGTCATCGTGTTATTGTTTTTTTTTCTAAGGTTCTTTTGGTCATTTCTTTTTTTTTTTTTTTTTCTTATAGTGTTTTTTATTTGTATGTTTTTTTTGAGCTTTCTATGGTTCCTATTATTATTTTAATTCTTGGTTATGGTTATCAGATTGAGAAGGTTAATTCTTTTTTTTATCTTGTGTTTTATGCTACTTTTTGTAGTGTTCCTTTTCTTTTTGTTTATTTTAGTTTGGATTTTTTTTTTGTTGTTCCTTATTTTGATTGTTTTATTTCTTGAGAGATGGTTTTTATTATTAGTCTGGCTTTTATAATAAAATTTCCTGTTTTTTTTTTACATCTTTGGCTACCTAAGGCTCATGTTGAAGCTCCTACTTCTGCTAGTATTTTGTTAGCTGGTTTGTTGTTGAAGTTTGGTACTGTTGGATTTGTTCGTATTATGAAGAGTCTTAGTTATTGTCATATTAATTATTGGTTTTTTTTTTCAGTTTTGGGTATGTTTATTTCTTGTTTTGTTTGTGTTTTTCAAAGTGATTTTAAGTCTTTAGCTGCTTATTCTTCTGTTGTTCATATGAATTTTTTGTTATTTTTTCTTTTGTTTTTTGGTTTATATTCTAAAACTGGTAGTTTTTTAATAATGGTTTCTCATGGTTATACTTCTTCTGTTATGTTTTATTTTATTGGTGAGTTTTATCGTTCTTTAGGTAGTCGAATGATTTATTTTTTAAATAGTTTTATATCCTCTAGTTTTATTTTTTCTTTTTTAATTTCTTTGGTTTTTTTATCTAATTGTGGTATACCTCCTTCTATTTCTTTTTTTTCTGAGTTTTTTTCTTTTTCTGGTTTTTTTTCTTTGTTTTATAATGTTTTTTTTTTGGTTTTTTTTTATTTTTTTGTTTCTTTTTACTATTGTGTTTATATTATTGTTGTTTCTTTTTTAGGTAAGAAGTTTTTTTTTTTTAAGAGTTGATTTTTTTTTTGATCTCTTCCTTTGATTTTTTTTTGTTTTAATGTTTTTGGTTTTTTTTTATTTTTTTAATAGATTTAAGTTAAGTTAAACTATTAGTCTTCAAAACTAAAAATTTTATCTATAAGGTATTTAGTAGGAATTTTCTATATCCAATTGCGGTTTGGAAGTTTTTTTACCTTAACAAATTTTAGGCGAGTCTTCTAAACTTGTTTTGGGTTTTCCCGTTTGTTTTTTAAGTTTTTTCATAATTTTCATGTTTTAAGCTTTTCTAGTTATCCTTTTTTTATGTTTATTTCTTTAAGTTCTCTTTTTTCTTCTTTTGTTGTTTTTTTTAAGTTTGGTATTTTTTCTTTTCTTTTTTTTTCTTTTTTTTCTTTTTTAGTTCTTATTTTTTGTTGGTTTAAAGATATTTGTATGGAGGGTCTTTGTGGTTATCATAATTTTTATGTTATAGATGGTTTTAAGTTTGGTTTTGTTTTGTTTATTTTTAGTGAGTTTATGTTTTTTTTTAGTGTTTTTTGGTTTTATTTTGATTCTGCTTTGGTTCCTGCTCATGAGATTGGTTGTGGTTGGGGATTTTTTGGTTTGGATAAGATTAATCCTTTTGGAGTTCCTCTTTTAAATACTGTTATTCTTCTTAGAAGTGGTGTTACTGTTACTTGGTCTCATTATTGTCTTTTGAATAATTTTTATTGTTTAGATGGTTTAATTTTGACCATTCTTCTTTCTTTTGTTTTTATTTTGGTTCAGTTTTTTGAGTATAAGAGTTCTAGTTTTTCTATCTCTGATGGTGTTTATGGTAGTATTTTTTATTTTTCTACTGGTTTTCATGGTTTCCATGTTATTTTAGGTGCTGTTTTTCTTACTTATAATCTTTTTCGTTTTTTATTATATCATTTTAACTATTCTCACCATCTAGGTTATGAGTTTTCTATTTTGTATTGGCATTTTGTAGATGTTGTTTGATTATTTTTATTTGTTTTTGTTTATTGGTGAGGTTATTAGGTTTTATTTTTACTTTTTGGATTTTTTTAATTTTTTTGATTTTTTTCTTTTTATTTTTGTTTTACAGTTTATTTTTTGTCAAAAGGATAGTTTAATCAATGTTTTTTTTAATAAGTTTTTTTCTTTTTTGGTTGGTGTTTTTTCTTATAATTCTTCTTGCTTTATTAGATATATTTTTTCTTCTTTTATTTTTGTTTTTTTGTTGACTTGTTGTTTTGGTGGTTATTTTAGTTATTCTTTTTGTCCTTTAGGTATTATTGAGTTTACTTTTTTTTTTTCTTTTGTTTCTTGATTTTCTACTTTTTTGTTTTTGATTTCTAGTCAGAAGTTTTCTGTTTATATGAAGAAGTCTGGTGATGGTTTTTTTAAGACTTTTTTTTTGTTATTTGTTGAGATTATTAGTGAGTTTAGTCGTCCTATTGCTCTAAGTGTTCGTTTGTTTGCCAATATTATAGTTGGTCATGTTATTAGTGCTTGTTTTTATGTTTTTTTTGAGTGTGTTTTTGGTTTTTCTTTTTTAATTATTTTTGCTATTATTTTTGAGTGTTTTGTTTTTATTTTACAGAGTTATATCTTCTCTCGTTTAATTTATTTATATATAAATGAGTAGCTTTTTAGTTTATTTAAAATTTTTACTTGTGGTGTAAAAGAAATTTGAGCTTTGTAAGTTAGTTTAAGTAGAATTTTTGTTTTTGGTGCAAATGGTTATCTTACATTGAGGATTATTTTAATTTAGAATATTTAGCTGTTAACTAAAAGGTTTATCTTCATAAGAGTTTAGTTTATATTTAAAATATTAAATTGTAAATTTAAAGTTTTTTGCTCTTGCAGTAATTAGTTTAATTAAAATATAACATTTGGATTGTTAAGTTTTTTTACTGATTTTTCTTTTATTTTTTTGTTATTTTTGTTTTTTTTTTAAATTGTTTTATTTGTAATATTATTTTTTGATGGAGTATTTTTTTTTTGATGACTCTTGTTTTTGTTTTTTTAAATTTTAATAATTCTTATTCTTCTATTAATTATTTTATTTTTCAAGAGTTCCTTGGTTTGCTTTTTGTTTTTTTTTCTTTTGGTGTTTTTCAATTTTTTATTATTTTATTAAAAGTTGGTGTTTCTCCTTTTCATTTTTGGTGTTTAAATATTTTTAATGGTCTTAGAGGGTTTAGTACTTTTTGATTTCTTACTTTTCAGAAGTTACCTTATTTTCCTGTTTTTTCCTTTATTTTTGATTATAGTTTTTTTTTTTTTCTTGTTTTTGGTATTATTTTTTGTTATTTTAATCTTTTTTTTTGTAAGTCTTTCAAGAGCATAGTTTTTATTTCTTCTGTTGAGTCTTTTAATTGGATGTTAATTTCTCTTTTTTCTTCTTTGTTTTCTGGTTTTTTTTTGTTTCTTTATTATTTTTTTGTTATGTTTTTTTTGTTGGATTATAGTTCTTGTAAAGGTTATGATTTTTATAATTGGGAATTAGTTTTTCTTTTTATAAATTTTCCTATGACTATTACTTTTTTTATTAAAATTTTTTCTATTATTTTTTTTTTTAATATTAGTTCTTTTTATTTGTTGTTTGTTTTGTTTTTAATGGTTTTTTCTGTTTTTGGTTTTGGTTTTTGGTTTTTTAATGTTGGTTTGAAATTTAGTTATTATGGTTTTTATAATTTTAGTTTTTTTTATTTTGTTTTTTTTCCTTTGATGTTTTTTTGTCTTTTTTAAAAGAGTTTTAGTTTATATAGAATTTATCACTTACAATGATAGGGTTTAAACTCTTACCAATTTAGTAAAATCTTATTATATTGCTTTGATATGGCAAAGTTCTTTTTGATTTGGTATTTTTTGTTTTGTTTTTAGTAACTCTTTTTTCTTTTTTATTTGCTTTTTTTTTTTATTTGTTTGTTTATTTTGCTTCTTTTTTTGATTTTTATTTTTGTAAGTCTACTTCTTTTGAGAGTGGTTTTATGAGTGTTGGTTTAATTCAAAATTCTTTTAGAATTCATTTTTTTGTTATTATAATCATGTTTGTTGTTTTTGATTTGGAGATTGTTATTTTTATTGGTATTCTTATTTCTGATTTAAATTCTTTTGTTTGTTTTTTTTTTTTGTTTTTTTTTTTGTTCTTGTTTTTTTATATGGAGTGGTATTATGGTAAGCTTGTTTGGAATTTTTAATAGTAAAAAACTTTATTATAATTTAGTATATCTCGTTGTCGTTGAGAAGGTTTTAAGTTTTATCTTATTATTATATTTTTTTTTTTTCTTGTTTTTAGTATCAAAAGCCGATTGGGGTTTTGATATATTATATATTATATATTATAAAAATAATATAAATATAATATATTTATTAATTATATTTATATATAAATAATTATATTTATATATATAAATAATTATATTTATATTATTTTTATTGTGTATTTATACATTTTTATGTTGATATTAATTAGTTAATATCATATCCTTTATTTAAGATAATTGTTTGAAGTAGATTTTATTAATTAGGTAAACTTGTTTCATTTAAGCTGATGAACTTTGAACTTTTTTAAGTTTCAAAAGTTTCAGATAAACAAGTTTACCTAATTAATGATTTTATTTTAATTGAAATTATATGTATATAAGTTCGATTAAAATAAAATTTTGTAGTATAATTGTATNNNNNNNNNNNNNNNNNNNNNNNNNNNNNNNNN
>Iran_Human_2
GTCGTTTATTTTTCGATTTTTTTATTTATGATTTTATTAGTTTTTTTTGTTGTTTTTTTTGTTATGCAGAGTATTGCTTTTATTACTTTATATGAGCGTCATTTGTTGGGTCTTAGTCAATCTCGACTTGGTCCTACGAAGGTAGGTTTTTTTGGTGTTTTACAGGCTATTGTGGATGGAGTTAAGCTTTTGAGTAAAGAACAATTTTTACCTTATAATTCTTCTTATTTTTTTTTTTTATTTATTCCTTCTGTTTCTTTTTGTTTGATATATTTGGAGTGGTTTGTTCTTCCTTTTTTTTTTGATTTTTTTACTTTTGATTATTCTGTTTTGTTTTTTCTTTGTTTAGTTGGTTTTTCTGTTTATACTACTTTAATTTCTGGAATTGTTTCTAAATCTAAGTATTCTATAATTGGTTCTATTCGTGCTAGTAGTCAGAGTATTTCTTATGAAATTTCTTTTACTTTTTTTGTTTTTTGTGTTGTTCTTCATGTTGGTGTTTTTAGTTTTTTTAGTTTTTTTAGTCTTAGTATAATTGTTCTTTTTTTTCCTTTTCTTATTATAATTATTGGAGAGCTTAATCGTGCTCCTTTTGATTTTTCTGAGGGTGAGAGTGAACTTGTTAGTGGTTATAATATTGAATGTTCTAGTGTTGCTTTTGTTCTTTTGTTTTTGAGTGAATATGGTGTTTTGATTTTTTTTTGTGTTCTTTTTTCTTTTTTATTTTTTAGTGGTTCTGTTTTTATGTCTTTTGTTATTTTTTCTTTTTTGATTTTTATTCGTAGTTCTTTTCCTCGTTATCGTTATGATATGATGATAGGGTTTTTTTGATTTATTATGCTACCTATTTCTATGATTTTGTTTTTATTTTTTTGTTTGTTATTTTTTTAGGGATTTAGTTTATATTAAAATGTTTGTTTTGCATACAAAAGAATTTTTTCTCTGGATTTTTTTTTTTAGTTTATAGATTTGATTATGGTCATTGTAATGATAAAATGGTGTTATATAATTTTTAATCACTTGAGTGGACAATGTTTTTCTATCCCGGCAATGTATTGCTTGTATAAACTCAGTACCAGAATAATCGGATAGACTGAGTAAGCTTATACCCTAAATGTGTTTTGGCCATGGTTTTTTTTTTGATTTTTTTAGAACTGTTTAGTGCAATGTGCAGTTTTTTTTTGTTGTTTTGTCTTGGTCAATAAGATTAGACAAATGACCTGGATTAGTACCCAGTTAATCTAAATTTAAAAGTTGCAGGAGTAAAGTAATATTTAAACTGTAATAATATTGGCGGATTTTTTAATTATCTTTGGAGGTTGAGCTGTAATTGAGAACCCTCATTATCAGCTTTGATTTTTGTCGCATGTATGATCGTTTATGTCCTTCTTAAAGAGGTGCATTAAAAATTATTTGGTGTTTAATCAATGATATTTATTAAAACAGATAAATACCTGGTATATATCAAAGTTTTCGTTTGACCTACAATATCTTATGTTTCGGATAAGGGGGAGAGATTCTTCTTTGAAGTTGTAAAAGACAGTAAATGCTTTTTAATGTAGCATTGAAGTATTTAGAGAAATCGTACAAATCATCCATCAATTGCCCACAGGGGAGTAAGTTGTAGTAAAGTAGGTGTAGGGGAATCTGTACCTAGTTTAAGTTGGTTATATTTTAATAATTTGGTTTTTTTCCAAGTGTTTTTTCCTTCTTTAATAAGTTAGTATATTTCAGTACATTGGGTTCATATCCTAAAGGAGAATTTTCACTTATTTTTTTTTGTTTTTTCTGTTTAATTTTTTTTTTTTTAAGGGTNNNNNNNNTAGGTTCTTGTGAGTTATTAGTATAAGAAGTATTTTTAATTGCAAATTAAAAGGTTGATAGCTTTTTTTATTCTTTTAAGTTTTTAAATGTTCCTGTTAGTTTTTCTTTATCTGTTTTGTGGAATTTTGGTAGTATTTTGGGTATGATTCTTTTTTTTCAGATTTTTAGTGGTTTGTTTTTATCTTTTTATTATGTTGCTGATGGTTTTAATTCTTTTTCTAGTGTTCAGTATATTATAAGTGATGTTAATTTTGGTTGGGTTTTTCGTATTTTACATTTTAATGGTGCTAGCTTATTTTTTTTTTTTTTGTATTTGCATTTTTTTAAGGGTCTTTTTTTTTGTAGTTATCGTTTGTCTGGTACTTGGATTGTTGGTTTAACTATTTTTTTTTTTGTTATAATGGAGGCTTTTATAGGTTATGTTTTGGTTTGGGCTCAGATGAGTTTTTGAGCTTCTGTTGTTATTACTAGTCTTTTAAGTGTTATTCCTTATTTTGGTTTTTCTATTGTTTATTGAATTTGGAGTGGTTTTTCTGTTGTTAATTCTACTCTTAAGTTTTTTTTTGTTATTCATTTTTTAATGCCTTGATTGGTTTTTCTTTTAGTTTTTGTTCATTTGTTTTTTTTACATTCTACTGGTAGGACTTCTGTTCTATATTGTCATGGTGATTATGATAAAATTAGTTTTTTTCCTTATTATTTTTATAAAGATTCTTATAATTTGGTTGTTTTTTTCCTTTTTTTTATTTTTTCTTTTTTTTTTCCTTTTTTACTTGGTGATCCTGAAATGTTTGTTGAGTCTGATCCAATAGTTAGACCTGTACATATTGTTCCTGAGTGATATTTTTTGTTTGCTTATGCTATTTTGCGTGCTATTCCTAATAAAGTTTTAGGTGTTTTTTTTCTTGTTTTTAGTATTTTTATTTTTTATTTCTATGTTTTTTTTAATAATTATTATAGTGTTCTTGATAATTTGAATTTTTTTTTGGTTGTTTTTTTTATTTTGGTTTCTGTTTTTTTAAGTTGGTTGGGTCAGTGTCATGTTGAATATCCTTTTATTAATTTGAGAGTTGTTTTTTCTTTTTTGTATTTTTTTTTTGCTTTTTTAATTGTTTTTTCTCGATTTTTAACTAAATTTATTTTTTCTTAGTAAACTTAGTATAATTTATTATATTGGATTTAGGATCCTGGGATTTTTGTTTACTTTTAATTATTTTCAAGGTTATATGATAGGGTTTTCTAATAATTATCTTTGTAGATATATAGATTGGTTCCATAATTTTAATTGTAGTTTATTATTTGGTGTTTTATTTTTTGTTTTTATAGTTATTGTTAATCTTTTTGTTAATTCTTATTATTTTAAAAGTCATAATATTGAGTATCAATTTGGTGAGTTTTTGTGTAGTTTGTTACCTTTATTTATTTTGGTTTTTCAAATGTTTCCTTCTTTATCTTTGTTGTATTTTAGTGGTTTGTCTTATTTGGATAGTAGTTTAACTGTTAAAGTTGTAGGTCATCAATGGTATTGAAGTTATGATTATAGAGATATTGGTATTGAGTTTGATTCTTATATGAAGTCTATTGATTCTTTATTAATTGGTGAGCCTCGTTTATTAGAAGTTGATAATCGTTGTGTTGTTCCTTGTGATACCAATATTCGATTTTGTATTACATCAGCTGATGTTATTCATTCTTGATCTCTTCCTTCTTTTTGTATTAAGCTTGATGCTATGAGTGGTATTTTAAGTACTGTTACTTGTAGTTTCCCTATGGTTGGTGTTTTTTATGGTCAGTGTTCTGAAATTTGTGGTGCTAATCATAGTTTTATACCTATTTGTTTGGAGGTTTCTTTGTTGGAAAATTTTAAAGACTGGTGTTATTTAATGTCTAGTTAATTTTGAGGTATTAGTATATTTTAGTATTATTCTTTTTCGAGGAATCGGATTTATACCTTTATTGAATTAGCATAATTTAATGTATTTGTTTTAAGCGCAAAAGATTTTATTCAATTTTACTCTTTTAGTTTATAAAAAATATGACTTTGAAGCAGTTAAGAATCGTAGAGTATATTTTTTTTTTATATATATATTAGTATTGCATACTATGTTAGGATATTTTCAAAGATTTTGATAAATAGAAACAAAGTGTTTAAGGTGTAGTTTTTTTTTTTGTTACAAAAATAATTTTACTACTCTTAGTGTTGATACATCGAACTTTGTGATATCTGTTTTTAATTTTTATATTAGAAAATTATATATTGTTTTTTTTTTTTGTAGTTTTAATAATTTAAAGTTTTTTTGTTTTAAGTTTTATAACTTTACTACTTCTCTTTTCTTTTTTTTTTTTTAACTATAATTCTTTATAGTTTTTATTATCTAACAATTAGTAAATTAATAAATTATGTTTTTCTTTTTAATATAAATGAATTACTAATTATCTGGTCAAATGTTTATTAAAGACTTAGGATTTATATTAAATCTGTCTTCTGCCCTATGGTTTTTTTAAATGGCAGTCTTAGCGTGAGGACATTAAAGTAGCAAAATAATTTGTGCTTTTATTGGGTTCGAGTATGAATGAAGTTTTGGCTGGTGATATTTTTTTTTTTTTTTGAATTTAATATACATCTAAGAAGAGATGTTTATAATAAAACAAAGATAAGTCTTCGGAAATTTTATTTCTATTAAAAATTTTTTTTTTTAGTAATTTATCTAGGGAAGATTATTATATAATTTTTTTTTACTATTTTTAATTTAAAAAATTACTCCGGAGTTAACAGAAAAACATGCCTTATGTAGTTCTTATATTTTGGTAAGTTTTACATCGATGTTGTATCTTTATTAGCTGAAGAGGAGAAAATTCAGTTTTTTAGACTGTTCTTCTTTTAATAAATAAAACGTGATATTAGTTTAATTCATCGTGAGATAGAATTGTTTATCTTGTTTATTATTTTTTTTTATCGGGATTAGTACGAAAGGAATTTCATTATAATTTTAAATTTTTTAATCTTTTTTTTAATTTTTTTTGTTTATTTTTTTCTTGTCTTAGTTTTCTTGTTTTTGATCCTTTGAAGAGTGCTTTTTTTTTGGTTCTTTCTTTAATTTTTTTGGTTTTTTTTATTTCTTTTGGTTTTTATGTTTGGTTTTCTTATTTTATTTGTTTGATTTTTTTGAGTGGTATTTTTGTTATTATTGTTTATTTTTCTAGTTTTTCTAAATATATTTATGTTAATATTAATTTTTTTCTTGTTTTTTTCGTTTTCTTGTTTTTTTTTTTTTATTCTTTTTTTTTCTTTTTAGATTCTAGTTATTATAATTCTTTAAATTTTTTTTATTATGATTTGTTTTTTTCTTTTATTTTTTGGGTTGTTTTTTGTTTGTTTTTTTTTATAAATTTTATTAGTTTTTTTCTTTGTTTTTCTGGTGCTCTTCGACTATATTAATTTTGGTTTATTAGTATAATGAGTATATTTGATTTCCAATCAAATGGTTATTAAACTATGCTATTTTAGTTTATTTAAAATGTCTAATTTGTAATTAGAAGAATTTTTAGCAACTTTCTAGTTTTTGTTTTTTATAGTACTAATCATAAAGATATTGGTAGTATTTATTTAATTTTTGGTTTGTGAGCTGGTATGATTGGTTCTGCTCTTTCTATAATTATTCGTATCGAGTTAAGTAAGCCTGGTATATTTATTGGGGATGGTCAATTATATAATTCTATTTTGACTGCTCATGCTATTTTGATAATTTTTTTTATGGTTATACCTAGTATAATTGGTGGTTTTGGTAATTGAATGGTTCCTTTGATATTAGGTGCACCTGATATGAGTTTTCCTCGATTAAATAATATTAGTTTTTGATTGTTACCTGCTTCTATTTTTTTAGTTTTTTTGGCTTGTTTTGTTGATAATGGTTTGGGTACTAGTTGAACTATTTACCCTCCTTTATCTACTTCAGGTCATCCTGGTTCTAGTGTTGATTTGGCTATTTTTAGTTTACATCTTTCTGGTATTAGTTCTATTTTAGGTGGTATTAATTTTATGTGTACTATTAAAAATTTGCGTTCTAGTTCTGTTTCTCTTAATAATATGAGTTTATTTATTTGGACTATTTTTGTTACTGTTTTTTTGTTGGTTTTGTCTCTACCTGTTTTAGCTGGTGCTATTACTATGTTATTAATTGATCGTAATTTCAATGGTTCTTTCTTTGATCCTAGTTTTGGTGGTAATCCTTTGATTTATCAGCATTTGTTTTGGTTTTTTGGTCATCCAGAAGTTTATATTTTAATTTTACCTGCTTTTGGAATTATTAGTCAATGTACTTTATATTTGACTGGTAAAAAAGAAGTTTTTGGTTATTTGGGTATGGTTTATGCTATTTTAAGTATTGGTTTAATTGGTTGTGTAGTTTGAGCTCATCACATGTATACTGTTGGTATAGATTTTGATTCTCGTGCTTATTTTACTGCTGCTACTATAGTGATTGCTGTCCCTACTGGTGTTAAGGTTTTTAGATGGTTAGCTACTTTTTTTGGTACTGTTATAGTTTATCAACCTTTGTTATTTTGAGTTATAGGTTTTATTTTTTTATTTACTATTGGTGGTTTAACTGGTGTTATATTATCTAATTCTAGAATTGATATTATTTTACATGATACTTATTATGTAGTGTCTCATTTTCATTACGTTTTAAGTCTTGGTGCTGTTTTTGGTTTGTTTGCAGGTGTTACTTTGTGGTGATCTTTTATTACTGGTTTTGTTTTGAATAAAATTTATATGTATTCTGTTTTTTTTTTATTTTTTATTGGAGTTAATATGACTTTTTTTCCTTTGCATTTTGCTGGTTTACATGGTTTTCCACGAAAATACATGGATTATCCAGATGTTTATTCTTTTTGAAATGTTTTATCTTCTTTTGGTTCTCTTATTAGTATTTTTTCTCTTTTTTTTTTTGTTTTTGTTTTATTAGAATCTTTTATTAGTTATCGTGTTTTAGTTGTTGATTACTTTAATGGTGTTAGACCTGAAAATACTAATTTAGGTTATAACTTTTATCATAGTTTTCAAGATGGGGTTTATTTGAGAGTGCCTCATAATTAATTGTTTTTATTTTTTATTGGTATTTTTTTTCTTTTTTATAAATTTCGACGTTTTATTTTTGTTATTATTTCTTTTGAATTTTTGATAATGGGAGTTTTTTATTTGTTTTCTTTTTTTTTTGGTTTTTTTTCTTTTTTTTACTTTTTATGTTTTAGTGTTTTTTGTAGTCTTATGGGTGTTGTTTTAATAGTTTATTTTATTAAGTTTTATGGTTGTGATTATGTTTTTTTTTAAAATCACTCAATCTCAAACCCCAATCGAGTGGTTAGCTTAAGTTTAAAGCACCGGATTTTTAATCCGGGGATTAATCTGCTTAAAACTGTTTTTATTTTGATTTGAAATCAAAATTTGGATTTTTCCGCAGTTTTTGTCTTTATTTTTGATTTTTTTTTGTTGTTTTCTGTTTTTGTTTTTTGTTTTTTTTTTTTGTTTTGTTTTTGTTTTTTGTTCCTTTTTTTAAGTTTTCTTTTTTTTTTTTTGATTTTGGTTTTATTGTTTTTAAGTTTAATTTTTATTTAAATAGTATTATTTTTTCTTTTGTTTTGATTTTGATTTCTGTTAGTGTTTTTTTTTATAGTCTTTATTATCTTAATATGGAAATTAATTTTTTTTATTATTTTTTTGTTTTGCTTATTTTTATTTGTAGTATATTTTTTTTGGTTTTTTGTGATAGTGTTTTTTTTGTTTTGCTTGGTTGAGATTTATTGGGTATTTCTAGTTTTTTTTTAGTTCTTTTTTATAATAATTGGGATAGTTGTAGTGGTTCTATGAATACTGTTTTGACTAATCGTATGGGTGATTTTTTTATTTTTGTTTTTTTTTCTTTGTCTTTTTTTACTTTTTTTAATTTTTTTAGTTTTTCTTACTTTTGTTTCTATTCTTCTTTTTTTCTTGTTTTAGCTGCTTTTACTAAGAGTGCTCAGTTTCCTTTTGGTGGTTGATTGCCTAAGGCGATGAGTGCCCCCACTCCTGTTAGTTCTTTAGTACATAGTAGTACTCTTGTTACTGCTGGTATTGTTTTGATGATTAAATTTAATGTTATTATTATGAGTTCTTTCCTTTTGAAGTTGGTTCTTGTTTCTGGTGTTTTTACTATGTTTTTTTCTAGTTTTTTTGCTTTATATGAGAATGATTTGAAGAAGGTTGTTGCTCTTAGTACTTTATCTCAAATGGGTCTTTGTATGGTTTCTTTTGGTTTTGGTTTAAGTTTTCTTTGTTATGTACATTTGTTAAGTCATGCTATTTTTAAGAGTTGTCTTTTTATACAGATTGGTTATTTAATTCATTGTTCTTTTGGTCAACAGGATGGTCGTGGTTATTCTTTTGGTAATTTACCTTATTTTGTTCAGCTTCAGATTTTAATTACTCTTTTTTGTTTGTGTGGTTTGTTTTTTTTAAGTGGTTCTGTTAGTAAAGATTATATTCTTACTTATTTTTTTTCTAATTATTTTATGTTTTTTTTTTCTTTTTTTTTTTTTATTTCTGTTTTTATTACTTTTTTGTATAGTTATCGTATTTGGAGTAGTCTTTTTTTAACTTTTTTTAATTCTTTGTATTATAGTTGTAGTAGTTTTTTATTTTTTTTTGTTAGTATTCCTTTGGTTTTTTTTTCTTTGTTTTTTATTTGGTGGTTAAATCTTAATTTTTTTAGAGTTCCTGTTGTTTTTGTTTATATTGATTTTTATTTTTTTTTTTTTTTTATTTTATTGTTTTTTTTTTTTTATTTTATTGTTTTTAAGTTTTTATCTTTTTCTGTTTATTGTTTTTTGATGGATTATTTTCCTGTTTTGTTTACTCGTCTTTTTTGTGATTTTAAGTTTTTTGATTTGTTTTTGAATAAGTTAAATTTTACTTTTTTTTCTTTTTTTTCTTTTTCTAGTTTTATTTCTATATCTTTTTATTTTAATAAATTTAATTTTTTAGTTGTTTTTATTTTTCTTATTTTTGTTGTTTTTTAGATACCTAATTTATTTTTTTAGTTTTTTAAAGTTTTTTTTTTTGTTGATTTTTTTTTTTTTTTATGATTTTTTTTTTTTGCTTTTTTCTTTTGCTTTTTGTTTTTTTTGTTTTAGTTTTTTTTGTTGGTCTGGTAATTTTTTTTTAATTGATTCTTATTTTTATGTTGCTGTTTGTTTTATGTCTGTTTTTATTTTTTCTTTGGTTTTGGTTTCTGAACGTCATCGTGTTATTGTTTTTTTTTCTAAGGTTCTTTTGGTCATTTCTTTTTTTTTTTTTTTTTCTTATAGTGTTTTTTATTTGTATGTTTTTTTTGAGCTTTCTATGGTTCCTATTATTATTTTAATTCTTGGTTATGGTTATCAGATTGAGAAGGTTAATTCTTTTTTTTATCTTGTGTTTTATGCTACTTTTTGTAGTGTTCCTTTTCTTTTTGTTTATTTTAGTTTGGATTTTTTTTTTGTTGTTCCTTATTTTGATTGTTTTATTTCTTGAGAGATGGTTTTTATTATTAGTCTGGCTTTTATAATAAAATTTCCTGTTTTTTTTTTACATCTTTGGCTACCTAAGGCTCATGTTGAAGCTCCTACTTCTGCTAGTATTTTGTTAGCTGGTTTGTTGTTGAAGTTTGGTACTGTTGGATTTGTTCGTATTATGAAGAGTCTTAGTTATTGTCATATTAATTATTGGTTTTTTTTTTCAGTTTTGGGTATGTTTATTTCTTGTTTTGTTTGTGTTTTTCAAAGTGATTTTAAGTCTTTAGCTGCTTATTCTTCTGTTGTTCATATGAATTTTTTGTTATTTTTTCTTTTGTTTTTTGGTTTATATTCTAAAACTGGTAGTTTTTTAATAATGGTTTCTCATGGTTATACTTCTTCTGTTATGTTTTATTTTATTGGTGAGTTTTATCGTTCTTTAGGTAGTCGAATGATTTATTTTTTAAATAGTTTTATATCCTCTAGTTTTATTTTTTCTTTTTTAATTTCTTTGGTTTTTTTATCTAATTGTGGTATACCTCCTTCTATTTCTTTTTTTTCTGAGTTTTTTTCTTTTTCTGGTTTTTTTTCTTTGTTTTATAATGTTTTTTTTTTGGTTTTTTTTTATTTTTTTGTTTCTTTTTACTATTGTGTTTATATTATTGTTGTTTCTTTTTTAGGTAAGAAGTTTTTTTTTTTTAAGAGTTGATTTTTTTTTTGATCTCTTCCTTTGATTTTTTTTTGTTTTAATGTTTTTGGTTTTTTTTTATTTTTTTAATAGATTTAAGTTAAGTTAAACTATTAGTCTTCAAAACTAAAAATTTTATCTATAAGGTATTTAGTAGGAATTTTCTATATCCAATTGCGGTTTGGAAGTTTTTTTACCTTAACAAATTTTAGGCGAGTCTTCTAAACTTGTTTTGGGTTTTCCCGTTTGTTTTTTAAGTTTTTTCATAATTTTCATGTTTTAAGCTTTTCTAGTTATCCTTTTTTTATGTTTATTTCTTTAAGTTCTCTTTTTTCTTCTTTTGTTGTTTTTTTTAAGTTTGGTATTTTTTCTTTTCTTTTTTTTTCTTTTTTTTCTTTTTTAGTTCTTATTTTTTGTTGGTTTAAAGATATTTGTATGGAGGGTCTTTGTGGTTATCATAATTTTTATGTTATAGATGGTTTTAAGTTTGGTTTTGTTTTGTTTATTTTTAGTGAGTTTATGTTTTTTTTTAGTGTTTTTTGGTTTTATTTTGATTCTGCTTTGGTTCCTGCTCATGAGATTGGTTGTGGTTGGGGATTTTTTGGTTTGGATAAGATTAATCCTTTTGGAGTTCCTCTTTTAAATACTGTTATTCTTCTTAGAAGTGGTGTTACTGTTACTTGGTCTCATTATTGTCTTTTGAATAATTTTTATTGTTTAGATGGTTTAATTTTGACCATTCTTCTTTCTTTTGTTTTTATTTTGGTTCAGTTTTTTGAGTATAAGAGTTCTAGTTTTTCTATCTCTGATGGTGTTTATGGTAGTATTTTTTATTTTTCTACTGGTTTTCATGGTTTCCATGTTATTTTAGGTGCTGTTTTTCTTACTTATAATCTTTTTCGTTTTTTATTATATCATTTTAACTATTCTCACCATCTAGGTTATGAGTTTTCTATTTTGTATTGGCATTTTGTAGATGTTGTTTGATTATTTTTATTTGTTTTTGTTTATTGGTGAGGTTATTAGGTTTTATTTTTACTTTTTGGATTTTTTTAATTTTTTTGATTTTTTTCTTTTTATTTTTGTTTTACAGTTTATTTTTTGTCAAAAGGATAGTTTAATCAATGTTTTTTTTAATAAGTTTTTTTCTTTTTTGGTTGGTGTTTTTTCTTATAATTCTTCTTGCTTTATTAGATATATTTTTTCTTCTTTTATTTTTGTTTTTTTGTTGACTTGTTGTTTTGGTGGTTATTTTAGTTATTCTTTTTGTCCTTTAGGTATTATTGAGTTTACTTTTTTTTTTTCTTTTGTTTCTTGATTTTCTACTTTTTTGTTTTTGATTTCTAGTCAGAAGTTTTCTGTTTATATGAAGAAGTCTGGTGATGGTTTTTTTAAGACTTTTTTTTTGTTATTTGTTGAGATTATTAGTGAGTTTAGTCGTCCTATTGCTCTAAGTGTTCGTTTGTTTGCCAATATTATAGTTGGTCATGTTATTAGTGCTTGTTTTTATGTTTTTTTTGAGTGTGTTTTTGGTTTTTCTTTTTTAATTATTTTTGCTATTATTTTTGAGTGTTTTGTTTTTATTTTACAGAGTTATATCTTCTCTCGTTTAATTTATTTATATATAAATGAGTAGCTTTTTAGTTTATTTAAAATTTTTACTTGTGGTGTAAAAGAAATTTGAGCTTTGTAAGTTAGTTTAAGTAGAATTTTTGTTTTTGGTGCAAATGGTTATCTTACATTGAGGATTATTTTAATTTAGAATATTTAGCTGTTAACTAAAAGGTTTATCTTCATAAGAGTTTAGTTTATATTTAAAATATTAAATTGTAAATTTAAAGTTTTTTGCTCTTGCAGTAATTAGTTTAATTAAAATATAACATTTGGATTGTTAAGTTTTTTTACTGATTTTTCTTTTATTTTTTTGTTATTTTTGTTTTTTTTTTAAATTGTTTTATTTGTAATATTATTTTTTGATGGAGTATTTTTTTTTTGATGACTCTTGTTTTTGTTTTTTTAAATTTTAATAATTCTTATTCTTCTATTAATTATTTTATTTTTCAAGAGTTCCTTGGTTTGCTTTTTGTTTTTTTTTCTTTTGGTGTTTTTCAATTTTTTATTATTTTATTAAAAGTTGGTGTTTCTCCTTTTCATTTTTGGTGTTTAAATATTTTTAATGGTCTTAGAGGGTTTAGTACTTTTTGATTTCTTACTTTTCAGAAGTTACCTTATTTTCCTGTTTTTTCCTTTATTTTTGATTATAGTTTTTTTTTTTTTCTTGTTTTTGGTATTATTTTTTGTTATTTTAATCTTTTTTTTTGTAAGTCTTTCAAGAGCATAGTTTTTATTTCTTCTGTTGAGTCTTTTAATTGGATGTTAATTTCTCTTTTTTCTTCTTTGTTTTCTGGTTTTTTTTTGTTTCTTTATTATTTTTTTGTTATGTTTTTTTTGTTGGATTATAGTTCTTGTAAAGGTTATGATTTTTATAATTGGGAATTAGTTTTTCTTTTTATAAATTTTCCTATGACTATTACTTTTTTTATTAAAATTTTTTCTATTATTTTTTTTTTTAATATTAGTTCTTTTTATTTGTTGTTTGTTTTGTTTTTAATGGTTTTTTCTGTTTTTGGTTTTGGTTTTTGGTTTTTTAATGTTGGTTTGAAATTTAGTTATTATGGTTTTTATAATTTTAGTTTTTTTTATTTTGTTTTTTTTCCTTTGATGTTTTTTTGTCTTTTTTAAAAGAGTTTTAGTTTATATAGAATTTATCACTTACAATGATAGGGTTTAAACTCTTACCAATTTAGTAAAATCTTATTATATTGCTTTGATATGGCAAAGTTCTTTTTGATTTGGTATTTTTTGTTTTGTTTTTAGTAACTCTTTTTTCTTTTTTATTTGCTTTTTTTTTTTATTTGTTTGTTTATTTTGCTTCTTTTTTTGATTTTTATTTTTGTAAGTCTACTTCTTTTGAGAGTGGTTTTATGAGTGTTGGTTTAATTCAAAATTCTTTTAGAATTCATTTTTTTGTTATTATAATCATGTTTGTTGTTTTTGATTTGGAGATTGTTATTTTTATTGGTATTCTTATTTCTGATTTAAATTCTTTTGTTTGTTTTTTTTTTTTGTTTTTTTTTTTGTTCTTGTTTTTTTATATGGAGTGGTATTATGGTAAGCTTGTTTGGAATTTTTAATAGTAAAAAACTTTATTATAATTTAGTATATCTCGTTGTCGTTGAGAAGGTTTTAAGTTTTATCTTATTATTATATTTTTTTTTTTTCTTGTTTTTAGTATCAAAAGCCGATTGGGGTTTTGATATATTATATATTATATATTATAAAAATAATATAAATATAATATATTTATTAATTATATTTATATATAAATAATTATATTTATATATATAAATAATTATATTTATATTATTTTTATTGTGTATTTATACATTTTTATGTTGATATTAATTAGTTAATATCATATCCTTTATTTAAGATAATTGTTTGAAGTAGATTTTATTAATTAGGTAAACTTGTTTCATTTAAGCTGATGAACTTTGAACTTTTTTAAGTTTCAAAAGTTTCAGATAAACAAGTTTACCTAATTAATGATTTTATTTTAATTGAAATTATATGTATATAAGTTCGATTAAAATAAAATTTTGTAGTATNNNNNNNNNNNNNNNNNNNNNNNNNNNNNNNNNNNNNNNNN
>Iran_Human_3
GTCGTTTATTTTTCGATTTTTTTATTTATGATTTTATTAGTTTTTTTTGTTGTTTTTTTTGTTATGCAGAGTATTGCTTTTATTACTTTATATGAGCGTCATTTGTTGGGTCTTAGTCAATCTCGACTTGGTCCTACGAAGGTAGGTTTTTTTGGTGTTTTACAGGCTATTGTGGATGGAGTTAAGCTTTTGAGTAAAGAACAATTTTTACCTTATAATTCTTCTTATTTTTTTTTTTTATTTATTCCTTCTGTTTCTTTTTGTTTGATATATTTGGAGTGGTTTGTTCTTCCTTTTTTTTTTGATTTTTTTACTTTTGATTATTCTGTTTTGTTTTTTCTTTGTTTAGTTGGTTTTTCTGTTTATACTACTTTAATTTCTGGAATTGTTTCTAAATCTAAGTATTCTATAATTGGTTCTATTCGTGCTAGTAGTCAGAGTATTTCTTATGAAATTTCTTTTACTTTTTTTGTTTTTTGTGTTGTTCTTCATGTTGGTGTTTTTAGTTTTTTTAGTTTTTTTAGTCTTAGTATAATTGTTCTTTTTTTTCCTTTTCTTATTATAATTATTGGAGAGCTTAATCGTGCTCCTTTTGATTTTTCTGAGGGTGAGAGTGAACTTGTTAGTGGTTATAATATTGAATGTTCTAGTGTTGCTTTTGTTCTTTTGTTTTTGAGTGAATATGGTGTTTTGATTTTTTTTTGTGTTCTTTTTTCTTTTTTATTTTTTAGTGGTTCTGTTTTTATGTCTTTTGTTATTTTTTCTTTTTTGATTTTTATTCGTAGTTCTTTTCCTCGTTATCGTTATGATATGATGATAGGGTTTTTTTGATTTATTATGCTACCTATTTCTATGATTTTGTTTTTATTTTTTTGTTTGTTATTTTTTTAGGGATTTAGTTTATATTAAAATGTTTGTTTTGCATACAAAAGAATTTTTTCTCTGGATTTTTTTTTTTAGTTTATAGATTTGATTATGGTCATTGTAATGATAAAATGGTGTTATATAATTTTTAATCACTTGAGTGGACAATGTTTTTCTATCCCGGCAATGTATTGCTTGTATAAACTCAGTACCAGAATAATCGGATAGACTGAGTAAGCTTATACCCTAAATGTGTTTTGGCCATGGTTTTTTTTTTGATTTTTTTAGAACTGTTTAGTGCAATGTGCAGTTTTTTTTTGTTGTTTTGTCTTGGTCAATAAGATTAGACAAATGACCTGGATTAGTACCCAGTTAATCTAAATTTAAAAGTTGCAGGAGTAAAGTAATATTTAAACTGTAATAATATTGGCGGATTTTTTAATTATCTTTGGAGGTTGAGCTGTAATTGAGAACCCTCATTATCAGCTTTGATTTTTGTCGCATGTATGATCGTTTATGTCCTTCTTAAAGAGGTGCATTAAAAATTATTTGGTGTTTAATCAATGATATTTATTAAAACAGATAAATACCTGGTATATATCAAAGTTTTCGTTTGACCTACAATATCTTATGTTTCGGATAAGGGGGAGAGATTCTTCTTTGAAGTTGTAAAAGACAGTAAATGCTTTTTAATGTAGCATTGAAGTATTTAGAGAAATCGTACAAATCATCCATCAATTGCCCACAGGGGAGTAAGTTGTAGTAAAGTAGGTGTAGGGGAATCTGTACCTAGTTTAAGTTGGTTATATTTTAATAATTTGGTTTTTTTCCAAGTGTTTTTTCCTTCTTTAATAAGTTAGTATATTTCAGTACATTGGGTTCATATCCTAAAGGAGAATTTTCACTTATTTTTTTTTGTTTTTTCTGTTTAATTTTTTTTTTTTTAAGGGTNNNNNNNNTAGGTTCTTGTGAGTTATTAGTATAAGAAGTATTTTTAATTGCAAATTAAAAGGTTGATAGCTTTTTTTATTCTTTTAAGTTTTTAAATGTTCCTGTTAGTTTTTCTTTATCTGTTTTGTGGAATTTTGGTAGTATTTTGGGTATGATTCTTTTTTTTCAGATTTTTAGTGGTTTGTTTTTATCTTTTTATTATGTTGCTGATGGTTTTAATTCTTTTTCTAGTGTTCAGTATATTATAAGTGATGTTAATTTTGGTTGGGTTTTTCGTATTTTACATTTTAATGGTGCTAGCTTATTTTTTTTTTTTTTGTATTTGCATTTTTTTAAGGGTCTTTTTTTTTGTAGTTATCGTTTGTCTGGTACTTGGATTGTTGGTTTAACTATTTTTTTTTTTGTTATAATGGAGGCTTTTATAGGTTATGTTTTGGTTTGGGCTCAGATGAGTTTTTGAGCTTCTGTTGTTATTACTAGTCTTTTAAGTGTTATTCCTTATTTTGGTTTTTCTATTGTTTATTGAATTTGGAGTGGTTTTTCTGTTGTTAATTCTACTCTTAAGTTTTTTTTTGTTATTCATTTTTTAATGCCTTGATTGGTTTTTCTTTTAGTTTTTGTTCATTTGTTTTTTTTACATTCTACTGGTAGGACTTCTGTTCTATATTGTCATGGTGATTATGATAAAATTAGTTTTTTTCCTTATTATTTTTATAAAGATTCTTATAATTTGGTTGTTTTTTTCCTTTTTTTTATTTTTTCTTTTTTTTTTCCTTTTTTACTTGGTGATCCTGAAATGTTTGTTGAGTCTGATCCAATAGTTAGACCTGTACATATTGTTCCTGAGTGATATTTTTTGTTTGCTTATGCTATTTTGCGTGCTATTCCTAATAAAGTTTTAGGTGTTTTTTTTCTTGTTTTTAGTATTTTTATTTTTTATTTCTATGTTTTTTTTAATAATTATTATAGTGTTCTTGATAATTTGAATTTTTTTTTGGTTGTTTTTTTTATTTTGGTTTCTGTTTTTTTAAGTTGGTTGGGTCAGTGTCATGTTGAATATCCTTTTATTAATTTGAGAGTTGTTTTTTCTTTTTTGTATTTTTTTTTTGCTTTTTTAATTGTTTTTTCTCGATTTTTAACTAAATTTATTTTTTCTTAGTAAACTTAGTATAATTTATTATATTGGATTTAGGATCCTGGGATTTTTGTTTACTTTTAATTATTTTCAAGGTTATATGATAGGGTTTTCTAATAATTATCTTTGTAGATATATAGATTGGTTCCATAATTTTAATTGTAGTTTATTATTTGGTGTTTTATTTTTTGTTTTTATAGTTATTGTTAATCTTTTTGTTAATTCTTATTATTTTAAAAGTCATAATATTGAGTATCAATTTGGTGAGTTTTTGTGTAGTTTGTTACCTTTATTTATTTTGGTTTTTCAAATGTTTCCTTCTTTATCTTTGTTGTATTTTAGTGGTTTGTCTTATTTGGATAGTAGTTTAACTGTTAAAGTTGTAGGTCATCAATGGTATTGAAGTTATGATTATAGAGATATTGGTATTGAGTTTGATTCTTATATGAAGTCTATTGATTCTTTATTAATTGGTGAGCCTCGTTTATTAGAAGTTGATAATCGTTGTGTTGTTCCTTGTGATACCAATATTCGATTTTGTATTACATCAGCTGATGTTATTCATTCTTGATCTCTTCCTTCTTTTTGTATTAAGCTTGATGCTATGAGTGGTATTTTAAGTACTGTTACTTGTAGTTTCCCTATGGTTGGTGTTTTTTATGGTCAGTGTTCTGAAATTTGTGGTGCTAATCATAGTTTTATACCTATTTGTTTGGAGGTTTCTTTGTTGGAAAATTTTAAAGACTGGTGTTATTTAATGTCTAGTTAATTTTGAGGTATTAGTATATTTTAGTATTATTCTTTTTCGAGGAATCGGATTTATACCTTTATTGAATTAGCATAATTTAATGTATTTGTTTTAAGCGCAAAAGATTTTATTCAATTTTACTCTTTTAGTTTATAAAAAATATGACTTTGAAGCAGTTAAGAATCGTAGAGTATATTTTTTTTTTATATATATATTAGTATTGCATACTATGTTAGGATATTTTCAAAGATTTTGATAAATAGAAACAAAGTGTTTAAGGTGTAGTTTTTTTTTTTGTTACAAAAATAATTTTACTACTCTTAGTGTTGATACATCGAACTTTGTGATATCTGTTTTTAATTTTTATATTAGAAAATTATATATTGTTTTTTTTTTTTGTAGTTTTAATAATTTAAAGTTTTTTTGTTTTAAGTTTTATAACTTTACTACTTCTCTTTTCTTTTTTTTTTTTTAACTATAATTCTTTATAGTTTTTATTATCTAACAATTAGTAAATTAATAAATTATGTTTTTCTTTTTAATATAAATGAATTACTAATTATCTGGTCAAATGTTTATTAAAGACTTAGGATTTATATTAAATCTGTCTTCTGCCCTATGGTTTTTTTAAATGGCAGTCTTAGCGTGAGGACATTAAAGTAGCAAAATAATTTGTGCTTTTATTGGGTTCGAGTATGAATGAAGTTTTGGCTGGTGATATTTTTTTTTTTTTTTGAATTTAATATACATCTAAGAAGAGATGTTTATAATAAAACAAAGATAAGTCTTCGGAAATTTTATTTCTATTAAAAATTTTTTTTTTTAGTAATTTATCTAGGGAAGATTATTATATAATTTTTTTTTACTATTTTTAATTTAAAAAATTACTCCGGAGTTAACAGAAAAACATGCCTTATGTAGTTCTTATATTTTGGTAAGTTTTACATCGATGTTGTATCTTTATTAGCTGAAGAGGAGAAAATTCAGTTTTTTAGACTGTTCTTCTTTTAATAAATAAAACGTGATATTAGTTTAATTCATCGTGAGATAGAATTGTTTATCTTGTTTATTATTTTTTTTTATCGGGATTAGTACGAAAGGAATTTCATTATAATTTTAAATTTTTTAATCTTTTTTTTAATTTTTTTTGTTTATTTTTTTCTTGTCTTAGTTTTCTTGTTTTTGATCCTTTGAAGAGTGCTTTTTTTTTGGTTCTTTCTTTAATTTTTTTGGTTTTTTTTATTTCTTTTGGTTTTTATGTTTGGTTTTCTTATTTTATTTGTTTGATTTTTTTGAGTGGTATTTTTGTTATTATTGTTTATTTTTCTAGTTTTTCTAAATATATTTATGTTAATATTAATTTTTTTCTTGTTTTTTTCGTTTTCTTGTTTTTTTTTTTTTATTCTTTTTTTTTCTTTTTAGATTCTAGTTATTATAATTCTTTAAATTTTTTTTATTATGATTTGTTTTTTTCTTTTATTTTTTGGGTTGTTTTTTGTTTGTTTTTTTTTATAAATTTTATTAGTTTTTTTCTTTGTTTTTCTGGTGCTCTTCGACTATATTAATTTTGGTTTATTAGTATAATGAGTATATTTGATTTCCAATCAAATGGTTATTAAACTATGCTATTTTAGTTTATTTAAAATGTCTAATTTGTAATTAGAAGAATTTTTAGCAACTTTCTAGTTTTTGTTTTTTATAGTACTAATCATAAAGATATTGGTAGTATTTATTTAATTTTTGGTTTGTGAGCTGGTATGATTGGTTCTGCTCTTTCTATAATTATTCGTATCGAGTTAAGTAAGCCTGGTATATTTATTGGGGATGGTCAATTATATAATTCTATTTTGACTGCTCATGCTATTTTGATAATTTTTTTTATGGTTATACCTAGTATAATTGGTGGTTTTGGTAATTGAATGGTTCCTTTGATATTAGGTGCACCTGATATGAGTTTTCCTCGATTAAATAATATTAGTTTTTGATTGTTACCTGCTTCTATTTTTTTAGTTTTTTTGGCTTGTTTTGTTGATAATGGTTTGGGTACTAGTTGAACTATTTACCCTCCTTTATCTACTTCAGGTCATCCTGGTTCTAGTGTTGATTTGGCTATTTTTAGTTTACATCTTTCTGGTATTAGTTCTATTTTAGGTGGTATTAATTTTATGTGTACTATTAAAAATTTGCGTTCTAGTTCTGTTTCTCTTAATAATATGAGTTTATTTATTTGGACTATTTTTGTTACTGTTTTTTTGTTGGTTTTGTCTCTACCTGTTTTAGCTGGTGCTATTACTATGTTATTAATTGATCGTAATTTCAATGGTTCTTTCTTTGATCCTAGTTTTGGTGGTAATCCTTTGATTTATCAGCATTTGTTTTGGTTTTTTGGTCATCCAGAAGTTTATATTTTAATTTTACCTGCTTTTGGAATTATTAGTCAATGTACTTTATATTTGACTGGTAAAAAAGAAGTTTTTGGTTATTTGGGTATGGTTTATGCTATTTTAAGTATTGGTTTAATTGGTTGTGTAGTTTGAGCTCATCACATGTATACTGTTGGTATAGATTTTGATTCTCGTGCTTATTTTACTGCTGCTACTATAGTGATTGCTGTCCCTACTGGTGTTAAGGTTTTTAGATGGTTAGCTACTTTTTTTGGTACTGTTATAGTTTATCAACCTTTGTTATTTTGAGTTATAGGTTTTATTTTTTTATTTACTATTGGTGGTTTAACTGGTGTTATATTATCTAATTCTAGAATTGATATTATTTTACATGATACTTATTATGTAGTGTCTCATTTTCATTACGTTTTAAGTCTTGGTGCTGTTTTTGGTTTGTTTGCAGGTGTTACTTTGTGGTGATCTTTTATTACTGGTTTTGTTTTGAATAAAATTTATATGTATTCTGTTTTTTTTTTATTTTTTATTGGAGTTAATATGACTTTTTTTCCTTTGCATTTTGCTGGTTTACATGGTTTTCCACGAAAATACATGGATTATCCAGATGTTTATTCTTTTTGAAATGTTTTATCTTCTTTTGGTTCTCTTATTAGTATTTTTTCTCTTTTTTTTTTTGTTTTTGTTTTATTAGAATCTTTTATTAGTTATCGTGTTTTAGTTGTTGATTACTTTAATGGTGTTAGACCTGAAAATACTAATTTAGGTTATAACTTTTATCATAGTTTTCAAGATGGGGTTTATTTGAGAGTGCCTCATAATTAATTGTTTTTATTTTTTATTGGTATTTTTTTTCTTTTTTATAAATTTCGACGTTTTATTTTTGTTATTATTTCTTTTGAATTTTTGATAATGGGAGTTTTTTATTTGTTTTCTTTTTTTTTTGGTTTTTTTTCTTTTTTTTACTTTTTATGTTTTAGTGTTTTTTGTAGTCTTATGGGTGTTGTTTTAATAGTTTATTTTATTAAGTTTTATGGTTGTGATTATGTTTTTTTTTAAAATCACTCAATCTCAAACCCCAATCGAGTGGTTAGCTTAAGTTTAAAGCACCGGATTTTTAATCCGGGGATTAATCTGCTTAAAACTGTTTTTATTTTGATTTGAAATCAAAATTTGGATTTTTCCGCAGTTTTTGTCTTTATTTTTGATTTTTTTTTGTTGTTTTCTGTTTTTGTTTTTTGTTTTTTTTTTTTGTTTTGTTTTTGTTTTTTGTTCCTTTTTTTAAGTTTTCTTTTTTTTTTTTTGATTTTGGTTTTATTGTTTTTAAGTTTAATTTTTATTTAAATAGTATTATTTTTTCTTTTGTTTTGATTTTGATTTCTGTTAGTGTTTTTTTTTATAGTCTTTATTATCTTAATATGGAAATTAATTTTTTTTATTATTTTTTTGTTTTGCTTATTTTTATTTGTAGTATATTTTTTTTGGTTTTTTGTGATAGTGTTTTTTTTGTTTTGCTTGGTTGAGATTTATTGGGTATTTCTAGTTTTTTTTTAGTTCTTTTTTATAATAATTGGGATAGTTGTAGTGGTTCTATGAATACTGTTTTGACTAATCGTATGGGTGATTTTTTTATTTTTGTTTTTTTTTCTTTGTCTTTTTTTACTTTTTTTAATTTTTTTAGTTTTTCTTACTTTTGTTTCTATTCTTCTTTTTTTCTTGTTTTAGCTGCTTTTACTAAGAGTGCTCAGTTTCCTTTTGGTGGTTGATTGCCTAAGGCGATGAGTGCCCCCACTCCTGTTAGTTCTTTAGTACATAGTAGTACTCTTGTTACTGCTGGTATTGTTTTGATGATTAAATTTAATGTTATTATTATGAGTTCTTTCCTTTTGAAGTTGGTTCTTGTTTCTGGTGTTTTTACTATGTTTTTTTCTAGTTTTTTTGCTTTATATGAGAATGATTTGAAGAAGGTTGTTGCTCTTAGTACTTTATCTCAAATGGGTCTTTGTATGGTTTCTTTTGGTTTTGGTTTAAGTTTTCTTTGTTATGTACATTTGTTAAGTCATGCTATTTTTAAGAGTTGTCTTTTTATACAGATTGGTTATTTAATTCATTGTTCTTTTGGTCAACAGGATGGTCGTGGTTATTCTTTTGGTAATTTACCTTATTTTGTTCAGCTTCAGATTTTAATTACTCTTTTTTGTTTGTGTGGTTTGTTTTTTTTAAGTGGTTCTGTTAGTAAAGATTATATTCTTACTTATTTTTTTTCTAATTATTTTATGTTTTTTTTTTCTTTTTTTTTTTTTATTTCTGTTTTTATTACTTTTTTGTATAGTTATCGTATTTGGAGTAGTCTTTTTTTAACTTTTTTTAATTCTTTGTATTATAGTTGTAGTAGTTTTTTATTTTTTTTTGTTAGTATTCCTTTGGTTTTTTTTTCTTTGTTTTTTATTTGGTGGTTAAATCTTAATTTTTTTAGAGTTCCTGTTGTTTTTGTTTATATTGATTTTTATTTTTTTTTTTTTTTTATTTTATTGTTTTTTTTTTTTTATTTTATTGTTTTTAAGTTTTTATCTTTTTCTGTTTATTGTTTTTTGATGGATTATTTTCCTGTTTTGTTTACTCGTCTTTTTTGTGATTTTAAGTTTTTTGATTTGTTTTTGAATAAGTTAAATTTTACTTTTTTTTCTTTTTTTTCTTTTTCTAGTTTTATTTCTATATCTTTTTATTTTAATAAATTTAATTTTTTAGTTGTTTTTATTTTTCTTATTTTTGTTGTTTTTTAGATACCTAATTTATTTTTTTAGTTTTTTAAAGTTTTTTTTTTTGTTGATTTTTTTTTTTTTTTATGATTTTTTTTTTTTGCTTTTTTCTTTTGCTTTTTGTTTTTTTTGTTTTAGTTTTTTTTGTTGGTCTGGTAATTTTTTTTTAATTGATTCTTATTTTTATGTTGCTGTTTGTTTTATGTCTGTTTTTATTTTTTCTTTGGTTTTGGTTTCTGAACGTCATCGTGTTATTGTTTTTTTTTCTAAGGTTCTTTTGGTCATTTCTTTTTTTTTTTTTTTTTCTTATAGTGTTTTTTATTTGTATGTTTTTTTTGAGCTTTCTATGGTTCCTATTATTATTTTAATTCTTGGTTATGGTTATCAGATTGAGAAGGTTAATTCTTTTTTTTATCTTGTGTTTTATGCTACTTTTTGTAGTGTTCCTTTTCTTTTTGTTTATTTTAGTTTGGATTTTTTTTTTGTTGTTCCTTATTTTGATTGTTTTATTTCTTGAGAGATGGTTTTTATTATTAGTCTGGCTTTTATAATAAAATTTCCTGTTTTTTTTTTACATCTTTGGCTACCTAAGGCTCATGTTGAAGCTCCTACTTCTGCTAGTATTTTGTTAGCTGGTTTGTTGTTGAAGTTTGGTACTGTTGGATTTGTTCGTATTATGAAGAGTCTTAGTTATTGTCATATTAATTATTGGTTTTTTTTTTCAGTTTTGGGTATGTTTATTTCTTGTTTTGTTTGTGTTTTTCAAAGTGATTTTAAGTCTTTAGCTGCTTATTCTTCTGTTGTTCATATGAATTTTTTGTTATTTTTTCTTTTGTTTTTTGGTTTATATTCTAAAACTGGTAGTTTTTTAATAATGGTTTCTCATGGTTATACTTCTTCTGTTATGTTTTATTTTATTGGTGAGTTTTATCGTTCTTTAGGTAGTCGAATGATTTATTTTTTAAATAGTTTTATATCCTCTAGTTTTATTTTTTCTTTTTTAATTTCTTTGGTTTTTTTATCTAATTGTGGTATACCTCCTTCTATTTCTTTTTTTTCTGAGTTTTTTTCTTTTTCTGGTTTTTTTTCTTTGTTTTATAATGTTTTTTTTTTGGTTTTTTTTTATTTTTTTGTTTCTTTTTACTATTGTGTTTATATTATTGTTGTTTCTTTTTTAGGTAAGAAGTTTTTTTTTTTTAAGAGTTGATTTTTTTTTTGATCTCTTCCTTTGATTTTTTTTTGTTTTAATGTTTTTGGTTTTTTTTTATTTTTTTAATAGATTTAAGTTAAGTTAAACTATTAGTCTTCAAAACTAAAAATTTTATCTATAAGGTATTTAGTAGGAATTTTCTATATCCAATTGCGGTTTGGAAGTTTTTTTACCTTAACAAATTTTAGGCGAGTCTTCTAAACTTGTTTTGGGTTTTCCCGTTTGTTTTTTAAGTTTTTTCATAATTTTCATGTTTTAAGCTTTTCTAGTTATCCTTTTTTTATGTTTATTTCTTTAAGTTCTCTTTTTTCTTCTTTTGTTGTTTTTTTTAAGTTTGGTATTTTTTCTTTTCTTTTTTTTTCTTTTTTTTCTTTTTTAGTTCTTATTTTTTGTTGGTTTAAAGATATTTGTATGGAGGGTCTTTGTGGTTATCATAATTTTTATGTTATAGATGGTTTTAAGTTTGGTTTTGTTTTGTTTATTTTTAGTGAGTTTATGTTTTTTTTTAGTGTTTTTTGGTTTTATTTTGATTCTGCTTTGGTTCCTGCTCATGAGATTGGTTGTGGTTGGGGATTTTTTGGTTTGGATAAGATTAATCCTTTTGGAGTTCCTCTTTTAAATACTGTTATTCTTCTTAGAAGTGGTGTTACTGTTACTTGGTCTCATTATTGTCTTTTGAATAATTTTTATTGTTTAGATGGTTTAATTTTGACCATTCTTCTTTCTTTTGTTTTTATTTTGGTTCAGTTTTTTGAGTATAAGAGTTCTAGTTTTTCTATCTCTGATGGTGTTTATGGTAGTATTTTTTATTTTTCTACTGGTTTTCATGGTTTCCATGTTATTTTAGGTGCTGTTTTTCTTACTTATAATCTTTTTCGTTTTTTATTATATCATTTTAACTATTCTCACCATCTAGGTTATGAGTTTTCTATTTTGTATTGGCATTTTGTAGATGTTGTTTGATTATTTTTATTTGTTTTTGTTTATTGGTGAGGTTATTAGGTTTTATTTTTACTTTTTGGATTTTTTTAATTTTTTTGATTTTTTTCTTTTTATTTTTGTTTTACAGTTTATTTTTTGTCAAAAGGATAGTTTAATCAATGTTTTTTTTAATAAGTTTTTTTCTTTTTTGGTTGGTGTTTTTTCTTATAATTCTTCTTGCTTTATTAGATATATTTTTTCTTCTTTTATTTTTGTTTTTTTGTTGACTTGTTGTTTTGGTGGTTATTTTAGTTATTCTTTTTGTCCTTTAGGTATTATTGAGTTTACTTTTTTTTTTTCTTTTGTTTCTTGATTTTCTACTTTTTTGTTTTTGATTTCTAGTCAGAAGTTTTCTGTTTATATGAAGAAGTCTGGTGATGGTTTTTTTAAGACTTTTTTTTTGTTATTTGTTGAGATTATTAGTGAGTTTAGTCGTCCTATTGCTCTAAGTGTTCGTTTGTTTGCCAATATTATAGTTGGTCATGTTATTAGTGCTTGTTTTTATGTTTTTTTTGAGTGTGTTTTTGGTTTTTCTTTTTTAATTATTTTTGCTATTATTTTTGAGTGTTTTGTTTTTATTTTACAGAGTTATATCTTCTCTCGTTTAATTTATTTATATATAAATGAGTAGCTTTTTAGTTTATTTAAAATTTTTACTTGTGGTGTAAAAGAAATTTGAGCTTTGTAAGTTAGTTTAAGTAGAATTTTTGTTTTTGGTGCAAATGGTTATCTTACATTGAGGATTATTTTAATTTAGAATATTTAGCTGTTAACTAAAAGGTTTATCTTCATAAGAGTTTAGTTTATATTTAAAATATTAAATTGTAAATTTAAAGTTTTTTGCTCTTGCAGTAATTAGTTTAATTAAAATATAACATTTGGATTGTTAAGTTTTTTTACTGATTTTTCTTTTATTTTTTTGTTATTTTTGTTTTTTTTTTAAATTGTTTTATTTGTAATATTATTTTTTGATGGAGTATTTTTTTTTTGATGACTCTTGTTTTTGTTTTTTTAAATTTTAATAATTCTTATTCTTCTATTAATTATTTTATTTTTCAAGAGTTCCTTGGTTTGCTTTTTGTTTTTTTTTCTTTTGGTGTTTTTCAATTTTTTATTATTTTATTAAAAGTTGGTGTTTCTCCTTTTCATTTTTGGTGTTTAAATATTTTTAATGGTCTTAGAGGGTTTAGTACTTTTTGATTTCTTACTTTTCAGAAGTTACCTTATTTTCCTGTTTTTTCCTTTATTTTTGATTATAGTTTTTTTTTTTTTCTTGTTTTTGGTATTATTTTTTGTTATTTTAATCTTTTTTTTTGTAAGTCTTTCAAGAGCATAGTTTTTATTTCTTCTGTTGAGTCTTTTAATTGGATGTTAATTTCTCTTTTTTCTTCTTTGTTTTCTGGTTTTTTTTTGTTTCTTTATTATTTTTTTGTTATGTTTTTTTTGTTGGATTATAGTTCTTGTAAAGGTTATGATTTTTATAATTGGGAATTAGTTTTTCTTTTTATAAATTTTCCTATGACTATTACTTTTTTTATTAAAATTTTTTCTATTATTTTTTTTTTTAATATTAGTTCTTTTTATTTGTTGTTTGTTTTGTTTTTAATGGTTTTTTCTGTTTTTGGTTTTGGTTTTTGGTTTTTTAATGTTGGTTTGAAATTTAGTTATTATGGTTTTTATAATTTTAGTTTTTTTTATTTTGTTTTTTTTCCTTTGATGTTTTTTTGTCTTTTTTAAAAGAGTTTTAGTTTATATAGAATTTATCACTTACAATGATAGGGTTTAAACTCTTACCAATTTAGTAAAATCTTATTATATTGCTTTGATATGGCAAAGTTCTTTTTGATTTGGTATTTTTTGTTTTGTTTTTAGTAACTCTTTTTTCTTTTTTATTTGCTTTTTTTTTTTATTTGTTTGTTTATTTTGCTTCTTTTTTTGATTTTTATTTTTGTAAGTCTACTTCTTTTGAGAGTGGTTTTATGAGTGTTGGTTTAATTCAAAATTCTTTTAGAATTCATTTTTTTGTTATTATAATCATGTTTGTTGTTTTTGATTTGGAGATTGTTATTTTTATTGGTATTCTTATTTCTGATTTAAATTCTTTTGTTTGTTTTTTTTTTTTGTTTTTTTTTTTGTTCTTGTTTTTTTATATGGAGTGGTATTATGGTAAGCTTGTTTGGAATTTTTAATAGTAAAAAACTTTATTATAATTTAGTATATCTCGTTGTCGTTGAGAAGGTTTTAAGTTTTATCTTATTATTATATTTTTTTTTTTTCTTGTTTTTAGTATCAAAAGCCGATTGGGGTTTTGATATATTATATATTATATATTATAAAAATAATATAAATATAATATATTTATTAATTATATTTATATATAAATAATTATATTTATATATATAAATAATTATATTTATATTATTTTTATTGTGTATTTATACATTTTTATGTTGATATTAATTAGTTAATATCATATCCTTTATTTAAGATAATTGTTTGAAGTAGATTTTATTAATTAGGTAAACTTGTTTCATTTAAGCTGATGAACTTTGAACTTTTTTAAGTTTCAAAAGTTTCAGATAAACAAGTTTACCTAATTAATGATTTTATTTTAATTGAAATTATATGTATATAAGTTCGATTAAAATAAAATTTTGTAGTATNNNNNNNNNNNNNNNNNNNNNNNNNNNNNNNNNNNNNNNNN
>Iran_Human_4
GTCGTTTATTTTTCGATTTTTTTATTTATGATTTTATTAGTTTTTTTTGTTGTTTTTTTTGTTATGCAGAGTATTGCTTTTATTACTTTATATGAGCGTCATTTGTTGGGTCTTAGTCAATCTCGACTTGGTCCTACGAAGGTAGGTTTTTTTGGTGTTTTACAGGCTATTGTGGATGGAGTTAAGCTTTTGAGTAAAGAACAATTTTTACCTTATAATTCTTCTTATTTTTTTTTTTTATTTATTCCTTCTGTTTCTTTTTGTTTGATATATTTGGAGTGGTTTGTTCTTCCTTTTTTTTTTGATTTTTTTACTTTTGATTATTCTGTTTTGTTTTTTCTTTGTTTAGTTGGTTTTTCTGTTTATACTACTTTAATTTCTGGAATTGTTTCTAAATCTAAGTATTCTATAATTGGTTCTATTCGTGCTAGTAGTCAGAGTATTTCTTATGAAATTTCTTTTACTTTTTTTGTTTTTTGTGTTGTTCTTCATGTTGGTGTTTTTAGTTTTTTTAGTTTTTTTAGTCTTAGTATAATTGTTCTTTTTTTTCCTTTTCTTATTATAATTATTGGAGAGCTTAATCGTGCTCCTTTTGATTTTTCTGAGGGTGAGAGTGAACTTGTTAGTGGTTATAATATTGAATGTTCTAGTGTTGCTTTTGTTCTTTTGTTTTTGAGTGAATATGGTGTTTTGATTTTTTTTTGTGTTCTTTTTTCTTTTTTATTTTTTAGTGGTTCTGTTTTTATGTCTTTTGTTATTTTTTCTTTTTTGATTTTTATTCGTAGTTCTTTTCCTCGTTATCGTTATGATATGATGATAGGGTTTTTTTGATTTATTATGCTACCTATTTCTATGATTTTGTTTTTATTTTTTTGTTTGTTATTTTTTTAGGGATTTAGTTTATATTAAAATGTTTGTTTTGCATACAAAAGAATTTTTTCTCTGGATTTTTTTTTTTAGTTTATAGATTTGATTATGGTCATTGTAATGATAAAATGGTGTTATATAATTTTTAATCACTTGAGTGGACAATGTTTTTCTATCCCGGCAATGTATTGCTTGTATAAACTCAGTACCAGAATAATCGGATAGACTGAGTAAGCTTATACCCTAAATGTGTTTTGGCCATGGTTTTTTTTTTGATTTTTTTAGAACTGTTTAGTGCAATGTGCAGTTTTTTTTTGTTGTTTTGTCTTGGTCAATAAGATTAGACAAATGACCTGGATTAGTACCCAGTTAATCTAAATTTAAAAGTTGCAGGAGTAAAGTAATATTTAAACTGTAATAATATTGGCGGATTTTTTAATTATCTTTGGAGGTTGAGCTGTAATTGAGAACCCTCATTATCAGCTTTGATTTTTGTCGCATGTATGATCGTTTATGTCCTTCTTAAAGAGGTGCATTAAAAATTATTTGGTGTTTAATCAATGATATTTATTAAAACAGATAAATACCTGGTATATATCAAAGTTTTCGTTTGACCTACAATATCTTATGTTTCGGATAAGGGGGAGAGATTCTTCTTTGAAGTTGTAAAAGACAGTAAATGCTTTTTAATGTAGCATTGAAGTATTTAGAGAAATCGTACAAATCATCCATCAATTGCCCACAGGGGAGTAAGTTGTAGTAAAGTAGGTGTAGGGGAATCTGTACCTAGTTTAAGTTGGTTATATTTTAATAATTTGGTTTTTTTCCAAGTGTTTTTTCCTTCTTTAATAAGTTAGTATATTTCAGTACATTGGGTTCATATCCTAAAGGAGAATTTTCACTTATTTTTTTTTGTTTTTTCTGTTTAATTTTTTTTTTTTTAAGGGTGTNNNNNNTAGGTTCTTGTGAGTTATTAGTATAAGAAGTATTTTTAATTGCAAATTAAAAGGTTGATAGCTTTTTTTATTCTTTTAAGTTTTTAAATGTTCCTGTTAGTTTTTCTTTATCTGTTTTGTGGAATTTTGGTAGTATTTTGGGTATGATTCTTTTTTTTCAGATTTTTAGTGGTTTGTTTTTATCTTTTTATTATGTTGCTGATGGTTTTAATTCTTTTTCTAGTGTTCAGTATATTATAAGTGATGTTAATTTTGGTTGGGTTTTTCGTATTTTACATTTTAATGGTGCTAGCTTATTTTTTTTTTTTTTGTATTTGCATTTTTTTAAGGGTCTTTTTTTTTGTAGTTATCGTTTGTCTGGTACTTGGATTGTTGGTTTAACTATTTTTTTTTTTGTTATAATGGAGGCTTTTATAGGTTATGTTTTGGTTTGGGCTCAGATGAGTTTTTGAGCTTCTGTTGTTATTACTAGTCTTTTAAGTGTTATTCCTTATTTTGGTTTTTCTATTGTTTATTGAATTTGGAGTGGTTTTTCTGTTGTTAATTCTACTCTTAAGTTTTTTTTTGTTATTCATTTTTTAATGCCTTGATTGGTTTTTCTTTTAGTTTTTGTTCATTTGTTTTTTTTACATTCTACTGGTAGGACTTCTGTTCTATATTGTCATGGTGATTATGATAAAATTAGTTTTTTTCCTTATTATTTTTATAAAGATTCTTATAATTTGGTTGTTTTTTTCCTTTTTTTTATTTTTTCTTTTTTTTTTCCTTTTTTACTTGGTGATCCTGAAATGTTTGTTGAGTCTGATCCAATAGTTAGACCTGTACATATTGTTCCTGAGTGATATTTTTTGTTTGCTTATGCTATTTTGCGTGCTATTCCTAATAAAGTTTTAGGTGTTTTTTTTCTTGTTTTTAGTATTTTTATTTTTTATTTCTATGTTTTTTTTAATAATTATTATAGTGTTCTTGATAATTTGAATTTTTTTTTGGTTGTTTTTTTTATTTTGGTTTCTGTTTTTTTAAGTTGGTTGGGTCAGTGTCATGTTGAATATCCTTTTATTAATTTGAGAGTTGTTTTTTCTTTTTTGTATTTTTTTTTTGCTTTTTTAATTGTTTTTTCTCGATTTTTAACTAAATTTATTTTTTCTTAGTAAACTTAGTATAATTTATTATATTGGATTTAGGATCCTGGGATTTTTGTTTACTTTTAATTATTTTCAAGGTTATATGATAGGGTTTTCTAATAATTATCTTTGTAGATATATAGATTGGTTCCATAATTTTAATTGTAGTTTATTATTTGGTGTTTTATTTTTTGTTTTTATAGTTATTGTTAATCTTTTTGTTAATTCTTATTATTTTAAAAGTCATAATATTGAGTATCAATTTGGTGAGTTTTTGTGTAGTTTGTTACCTTTATTTATTTTGGTTTTTCAAATGTTTCCTTCTTTATCTTTGTTGTATTTTAGTGGTTTGTCTTATTTGGATAGTAGTTTAACTGTTAAAGTTGTAGGTCATCAATGGTATTGAAGTTATGATTATAGAGATATTGGTATTGAGTTTGATTCTTATATGAAGTCTATTGATTCTTTATTAATTGGTGAGCCTCGTTTATTAGAAGTTGATAATCGTTGTGTTGTTCCTTGTGATACCAATATTCGATTTTGTATTACATCAGCTGATGTTATTCATTCTTGATCTCTTCCTTCTTTTTGTATTAAGCTTGATGCTATGAGTGGTATTTTAAGTACTGTTACTTGTAGTTTCCCTATGGTTGGTGTTTTTTATGGTCAGTGTTCTGAAATTTGTGGTGCTAATCATAGTTTTATACCTATTTGTTTGGAGGTTTCTTTGTTGGAAAATTTTAAAGACTGGTGTTATTTAATGTCTAGTTAATTTTGAGGTATTAGTATATTTTAGTATTATTCTTTTTCGAGGAATCGGATTTATACCTTTATTGAATTAGCATAATTTAATGTATTTGTTTTAAGCGCAAAAGATTTTATTCAATTTTACTCTTTTAGTTTATAAAAAATATGACTTTGAAGCAGTTAAGAATCGTAGAGTATATTTTTTTTTTATATATATATTAGTATTGCATACTATGTTAGGATATTTTCAAAGATTTTGATAAATAGAAACAAAGTGTTTAAGGTGTAGTTTTTTTTTTTGTTACAAAAATAATTTTACTACTCTTAGTGTTGATACATCGAACTTTGTGATATCTGTTTTTAATTTTTATATTAGAAAATTATATATTGTTTTTTTTTTTTGTAGTTTTAATAATTTAAAGTTTTTTTGTTTTAAGTTTTATAACTTTACTACTTCTCTTTTCTTTTTTTTTTTTTAACTATAATTCTTTATAGTTTTTATTATCTAACAATTAGTAAATTAATAAATTATGTTTTTCTTTTTAATATAAATGAATTACTAATTATCTGGTCAAATGTTTATTAAAGACTTAGGATTTATATTAAATCTGTCTTCTGCCCTATGGTTTTTTTAAATGGCAGTCTTAGCGTGAGGACATTAAAGTAGCAAAATAATTTGTGCTTTTATTGGGTTCGAGTATGAATGAAGTTTTGGCTGGTGATATTTTTTTTTTTTTTTGAATTTAATATACATCTAAGAAGAGATGTTTATAATAAAACAAAGATAAGTCTTCGGAAATTTTATTTCTATTAAAAATTTTTTTTTTTAGTAATTTATCTAGGGAAGATTATTATATAATTTTTTTTTACTATTTTTAATTTAAAAAATTACTCCGGAGTTAACAGAAAAACATGCCTTATGTAGTTCTTATATTTTGGTAAGTTTTACATCGATGTTGTATCTTTATTAGCTGAAGAGGAGAAAATTCAGTTTTTTAGACTGTTCTTCTTTTAATAAATAAAACGTGATATTAGTTTAATTCATCGTGAGATAGAATTGTTTATCTTGTTTATTATTTTTTTTTATCGGGATTAGTACGAAAGGAATTTCATTATAATTTTAAATTTTTTAATCTTTTTTTTAATTTTTTTTGTTTATTTTTTTCTTGTCTTAGTTTTCTTGTTTTTGATCCTTTGAAGAGTGCTTTTTTTTTGGTTCTTTCTTTAATTTTTTTGGTTTTTTTTATTTCTTTTGGTTTTTATGTTTGGTTTTCTTATTTTATTTGTTTGATTTTTTTGAGTGGTATTTTTGTTATTATTGTTTATTTTTCTAGTTTTTCTAAATATATTTATGTTAATATTAATTTTTTTCTTGTTTTTTTCGTTTTCTTGTTTTTTTTTTTTTATTCTTTTTTTTTCTTTTTAGATTCTAGTTATTATAATTCTTTAAATTTTTTTTATTATGATTTGTTTTTTTCTTTTATTTTTTGGGTTGTTTTTTGTTTGTTTTTTTTTATAAATTTTATTAGTTTTTTTCTTTGTTTTTCTGGTGCTCTTCGACTATATTAATTTTGGTTTATTAGTATAATGAGTATATTTGATTTCCAATCAAATGGTTATTAAACTATGCTATTTTAGTTTATTTAAAATGTCTAATTTGTAATTAGAAGAATTTTTAGCAACTTTCTAGTTTTTGTTTTTTATAGTACTAATCATAAAGATATTGGTAGTATTTATTTAATTTTTGGTTTGTGAGCTGGTATGATTGGTTCTGCTCTTTCTATAATTATTCGTATCGAGTTAAGTAAGCCTGGTATATTTATTGGGGATGGTCAATTATATAATTCTATTTTGACTGCTCATGCTATTTTGATAATTTTTTTTATGGTTATACCTAGTATAATTGGTGGTTTTGGTAATTGAATGGTTCCTTTGATATTAGGTGCACCTGATATGAGTTTTCCTCGATTAAATAATATTAGTTTTTGATTGTTACCTGCTTCTATTTTTTTAGTTTTTTTGGCTTGTTTTGTTGATAATGGTTTGGGTACTAGTTGAACTATTTACCCTCCTTTATCTACTTCAGGTCATCCTGGTTCTAGTGTTGATTTGGCTATTTTTAGTTTACATCTTTCTGGTATTAGTTCTATTTTAGGTGGTATTAATTTTATGTGTACTATTAAAAATTTGCGTTCTAGTTCTGTTTCTCTTAATAATATGAGTTTATTTATTTGGACTATTTTTGTTACTGTTTTTTTGTTGGTTTTGTCTCTACCTGTTTTAGCTGGTGCTATTACTATGTTATTAATTGATCGTAATTTCAATGGTTCTTTCTTTGATCCTAGTTTTGGTGGTAATCCTTTGATTTATCAGCATTTGTTTTGGTTTTTTGGTCATCCAGAAGTTTATATTTTAATTTTACCTGCTTTTGGAATTATTAGTCAATGTACTTTATATTTGACTGGTAAAAAAGAAGTTTTTGGTTATTTGGGTATGGTTTATGCTATTTTAAGTATTGGTTTAATTGGTTGTGTAGTTTGAGCTCATCACATGTATACTGTTGGTATAGATTTTGATTCTCGTGCTTATTTTACTGCTGCTACTATAGTGATTGCTGTCCCTACTGGTGTTAAGGTTTTTAGATGGTTAGCTACTTTTTTTGGTACTGTTATAGTTTATCAACCTTTGTTATTTTGAGTTATAGGTTTTATTTTTTTATTTACTATTGGTGGTTTAACTGGTGTTATATTATCTAATTCTAGAATTGATATTATTTTACATGATACTTATTATGTAGTGTCTCATTTTCATTACGTTTTAAGTCTTGGTGCTGTTTTTGGTTTGTTTGCAGGTGTTACTTTGTGGTGATCTTTTATTACTGGTTTTGTTTTGAATAAAATTTATATGTATTCTGTTTTTTTTTTATTTTTTATTGGAGTTAATATGACTTTTTTTCCTTTGCATTTTGCTGGTTTACATGGTTTTCCACGAAAATACATGGATTATCCAGATGTTTATTCTTTTTGAAATGTTTTATCTTCTTTTGGTTCTCTTATTAGTATTTTTTCTCTTTTTTTTTTTGTTTTTGTTTTATTAGAATCTTTTATTAGTTATCGTGTTTTAGTTGTTGATTACTTTAATGGTGTTAGACCTGAAAATACTAATTTAGGTTATAACTTTTATCATAGTTTTCAAGATGGGGTTTATTTGAGAGTGCCTCATAATTAATTGTTTTTATTTTTTATTGGTATTTTTTTTCTTTTTTATAAATTTCGACGTTTTATTTTTGTTATTATTTCTTTTGAATTTTTGATAATGGGAGTTTTTTATTTGTTTTCTTTTTTTTTTGGTTTTTTTTCTTTTTTTTACTTTTTATGTTTTAGTGTTTTTTGTAGTCTTATGGGTGTTGTTTTAATAGTTTATTTTATTAAGTTTTATGGTTGTGATTATGTTTTTTTTTAAAATCACTCAATCTCAAACCCCAATCGAGTGGTTAGCTTAAGTTTAAAGCACCGGATTTTTAATCCGGGGATTAATCTGCTTAAAACTGTTTTTATTTTGATTTGAAATCAAAATTTGGATTTTTCCGCAGTTTTTGTCTTTATTTTTGATTTTTTTTTGTTGTTTTCTGTTTTTGTTTTTTGTTTTTTTTTTTTGTTTTGTTTTTGTTTTTTGTTCCTTTTTTTAAGTTTTCTTTTTTTTTTTTTGATTTTGGTTTTATTGTTTTTAAGTTTAATTTTTATTTAAATAGTATTATTTTTTCTTTTGTTTTGATTTTGATTTCTGTTAGTGTTTTTTTTTATAGTCTTTATTATCTTAATATGGAAATTAATTTTTTTTATTATTTTTTTGTTTTGCTTATTTTTATTTGTAGTATATTTTTTTTGGTTTTTTGTGATAGTGTTTTTTTTGTTTTGCTTGGTTGAGATTTATTGGGTATTTCTAGTTTTTTTTTAGTTCTTTTTTATAATAATTGGGATAGTTGTAGTGGTTCTATGAATACTGTTTTGACTAATCGTATGGGTGATTTTTTTATTTTTGTTTTTTTTTCTTTGTCTTTTTTTACTTTTTTTAATTTTTTTAGTTTTTCTTACTTTTGTTTCTATTCTTCTTTTTTTCTTGTTTTAGCTGCTTTTACTAAGAGTGCTCAGTTTCCTTTTGGTGGTTGATTGCCTAAGGCGATGAGTGCCCCCACTCCTGTTAGTTCTTTAGTACATAGTAGTACTCTTGTTACTGCTGGTATTGTTTTGATGATTAAATTTAATGTTATTATTATGAGTTCTTTCCTTTTGAAGTTGGTTCTTGTTTCTGGTGTTTTTACTATGTTTTTTTCTAGTTTTTTTGCTTTATATGAGAATGATTTGAAGAAGGTTGTTGCTCTTAGTACTTTATCTCAAATGGGTCTTTGTATGGTTTCTTTTGGTTTTGGTTTAAGTTTTCTTTGTTATGTACATTTGTTAAGTCATGCTATTTTTAAGAGTTGTCTTTTTATACAGATTGGTTATTTAATTCATTGTTCTTTTGGTCAACAGGATGGTCGTGGTTATTCTTTTGGTAATTTACCTTATTTTGTTCAGCTTCAGATTTTAATTACTCTTTTTTGTTTGTGTGGTTTGTTTTTTTTAAGTGGTTCTGTTAGTAAAGATTATATTCTTACTTATTTTTTTTCTAATTATTTTATGTTTTTTTTTTCTTTTTTTTTTTTTATTTCTGTTTTTATTACTTTTTTGTATAGTTATCGTATTTGGAGTAGTCTTTTTTTAACTTTTTTTAATTCTTTGTATTATAGTTGTAGTAGTTTTTTATTTTTTTTTGTTAGTATTCCTTTGGTTTTTTTTTCTTTGTTTTTTATTTGGTGGTTAAATCTTAATTTTTTTAGAGTTCCTGTTGTTTTTGTTTATATTGATTTTTATTTTTTTTTTTTTTTTATTTTATTGTTTTTTTTTTTTTATTTTATTGTTTTTAAGTTTTTATCTTTTTCTGTTTATTGTTTTTTGATGGATTATTTTCCTGTTTTGTTTACTCGTCTTTTTTGTGATTTTAAGTTTTTTGATTTGTTTTTGAATAAGTTAAATTTTACTTTTTTTTCTTTTTTTTCTTTTTCTAGTTTTATTTCTATATCTTTTTATTTTAATAAATTTAATTTTTTAGTTGTTTTTATTTTTCTTATTTTTGTTGTTTTTTAGATACCTAATTTATTTTTTTAGTTTTTTAAAGTTTTTTTTTTTGTTGATTTTTTTTTTTTTTTATGATTTTTTTTTTTTGCTTTTTTCTTTTGCTTTTTGTTTTTTTTGTTTTAGTTTTTTTTGTTGGTCTGGTAATTTTTTTTTAATTGATTCTTATTTTTATGTTGCTGTTTGTTTTATGTCTGTTTTTATTTTTTCTTTGGTTTTGGTTTCTGAACGTCATCGTGTTATTGTTTTTTTTTCTAAGGTTCTTTTGGTCATTTCTTTTTTTTTTTTTTTTTCTTATAGTGTTTTTTATTTGTATGTTTTTTTTGAGCTTTCTATGGTTCCTATTATTATTTTAATTCTTGGTTATGGTTATCAGATTGAGAAGGTTAATTCTTTTTTTTATCTTGTGTTTTATGCTACTTTTTGTAGTGTTCCTTTTCTTTTTGTTTATTTTAGTTTGGATTTTTTTTTTGTTGTTCCTTATTTTGATTGTTTTATTTCTTGAGAGATGGTTTTTATTATTAGTCTGGCTTTTATAATAAAATTTCCTGTTTTTTTTTTACATCTTTGGCTACCTAAGGCTCATGTTGAAGCTCCTACTTCTGCTAGTATTTTGTTAGCTGGTTTGTTGTTGAAGTTTGGTACTGTTGGATTTGTTCGTATTATGAAGAGTCTTAGTTATTGTCATATTAATTATTGGTTTTTTTTTTCAGTTTTGGGTATGTTTATTTCTTGTTTTGTTTGTGTTTTTCAAAGTGATTTTAAGTCTTTAGCTGCTTATTCTTCTGTTGTTCATATGAATTTTTTGTTATTTTTTCTTTTGTTTTTTGGTTTATATTCTAAAACTGGTAGTTTTTTAATAATGGTTTCTCATGGTTATACTTCTTCTGTTATGTTTTATTTTATTGGTGAGTTTTATCGTTCTTTAGGTAGTCGAATGATTTATTTTTTAAATAGTTTTATATCCTCTAGTTTTATTTTTTCTTTTTTAATTTCTTTGGTTTTTTTATCTAATTGTGGTATACCTCCTTCTATTTCTTTTTTTTCTGAGTTTTTTTCTTTTTCTGGTTTTTTTTCTTTGTTTTATAATGTTTTTTTTTTGGTTTTTTTTTATTTTTTTGTTTCTTTTTACTATTGTGTTTATATTATTGTTGTTTCTTTTTTAGGTAAGAAGTTTTTTTTTTTTAAGAGTTGATTTTTTTTTTGATCTCTTCCTTTGATTTTTTTTTGTTTTAATGTTTTTGGTTTTTTTTTATTTTTTTAATAGATTTAAGTTAAGTTAAACTATTAGTCTTCAAAACTAAAAATTTTATCTATAAGGTATTTAGTAGGAATTTTCTATATCCAATTGCGGTTTGGAAGTTTTTTTACCTTAACAAATTTTAGGCGAGTCTTCTAAACTTGTTTTGGGTTTTCCCGTTTGTTTTTTAAGTTTTTTCATAATTTTCATGTTTTAAGCTTTTCTAGTTATCCTTTTTTTATGTTTATTTCTTTAAGTTCTCTTTTTTCTTCTTTTGTTGTTTTTTTTAAGTTTGGTATTTTTTCTTTTCTTTTTTTTTCTTTTTTTTCTTTTTTAGTTCTTATTTTTTGTTGGTTTAAAGATATTTGTATGGAGGGTCTTTGTGGTTATCATAATTTTTATGTTATAGATGGTTTTAAGTTTGGTTTTGTTTTGTTTATTTTTAGTGAGTTTATGTTTTTTTTTAGTGTTTTTTGGTTTTATTTTGATTCTGCTTTGGTTCCTGCTCATGAGATTGGTTGTGGTTGGGGATTTTTTGGTTTGGATAAGATTAATCCTTTTGGAGTTCCTCTTTTAAATACTGTTATTCTTCTTAGAAGTGGTGTTACTGTTACTTGGTCTCATTATTGTCTTTTGAATAATTTTTATTGTTTAGATGGTTTAATTTTGACCATTCTTCTTTCTTTTGTTTTTATTTTGGTTCAGTTTTTTGAGTATAAGAGTTCTAGTTTTTCTATCTCTGATGGTGTTTATGGTAGTATTTTTTATTTTTCTACTGGTTTTCATGGTTTCCATGTTATTTTAGGTGCTGTTTTTCTTACTTATAATCTTTTTCGTTTTTTATTATATCATTTTAACTATTCTCACCATCTAGGTTATGAGTTTTCTATTTTGTATTGGCATTTTGTAGATGTTGTTTGATTATTTTTATTTGTTTTTGTTTATTGGTGAGGTTATTAGGTTTTATTTTTACTTTTTGGATTTTTTTAATTTTTTTGATTTTTTTCTTTTTATTTTTGTTTTACAGTTTATTTTTTGTCAAAAGGATAGTTTAATCAATGTTTTTTTTAATAAGTTTTTTTCTTTTTTGGTTGGTGTTTTTTCTTATAATTCTTCTTGCTTTATTAGATATATTTTTTCTTCTTTTATTTTTGTTTTTTTGTTGACTTGTTGTTTTGGTGGTTATTTTAGTTATTCTTTTTGTCCTTTAGGTATTATTGAGTTTACTTTTTTTTTTTCTTTTGTTTCTTGATTTTCTACTTTTTTGTTTTTGATTTCTAGTCAGAAGTTTTCTGTTTATATGAAGAAGTCTGGTGATGGTTTTTTTAAGACTTTTTTTTTGTTATTTGTTGAGATTATTAGTGAGTTTAGTCGTCCTATTGCTCTAAGTGTTCGTTTGTTTGCCAATATTATAGTTGGTCATGTTATTAGTGCTTGTTTTTATGTTTTTTTTGAGTGTGTTTTTGGTTTTTCTTTTTTAATTATTTTTGCTATTATTTTTGAGTGTTTTGTTTTTATTTTACAGAGTTATATCTTCTCTCGTTTAATTTATTTATATATAAATGAGTAGCTTTTTAGTTTATTTAAAATTTTTACTTGTGGTGTAAAAGAAATTTGAGCTTTGTAAGTTAGTTTAAGTAGAATTTTTGTTTTTGGTGCAAATGGTTATCTTACATTGAGGATTATTTTAATTTAGAATATTTAGCTGTTAACTAAAAGGTTTATCTTCATAAGAGTTTAGTTTATATTTAAAATATTAAATTGTAAATTTAAAGTTTTTTGCTCTTGCAGTAATTAGTTTAATTAAAATATAACATTTGGATTGTTAAGTTTTTTTACTGATTTTTCTTTTATTTTTTTGTTATTTTTGTTTTTTTTTTAAATTGTTTTATTTGTAATATTATTTTTTGATGGAGTATTTTTTTTTTGATGACTCTTGTTTTTGTTTTTTTAAATTTTAATAATTCTTATTCTTCTATTAATTATTTTATTTTTCAAGAGTTCCTTGGTTTGCTTTTTGTTTTTTTTTCTTTTGGTGTTTTTCAATTTTTTATTATTTTATTAAAAGTTGGTGTTTCTCCTTTTCATTTTTGGTGTTTAAATATTTTTAATGGTCTTAGAGGGTTTAGTACTTTTTGATTTCTTACTTTTCAGAAGTTACCTTATTTTCCTGTTTTTTCCTTTATTTTTGATTATAGTTTTTTTTTTTTTCTTGTTTTTGGTATTATTTTTTGTTATTTTAATCTTTTTTTTTGTAAGTCTTTCAAGAGCATAGTTTTTATTTCTTCTGTTGAGTCTTTTAATTGGATGTTAATTTCTCTTTTTTCTTCTTTGTTTTCTGGTTTTTTTTTGTTTCTTTATTATTTTTTTGTTATGTTTTTTTTGTTGGATTATAGTTCTTGTAAAGGTTATGATTTTTATAATTGGGAATTAGTTTTTCTTTTTATAAATTTTCCTATGACTATTACTTTTTTTATTAAAATTTTTTCTATTATTTTTTTTTTTAATATTAGTTCTTTTTATTTGTTGTTTGTTTTGTTTTTAATGGTTTTTTCTGTTTTTGGTTTTGGTTTTTGGTTTTTTAATGTTGGTTTGAAATTTAGTTATTATGGTTTTTATAATTTTAGTTTTTTTTATTTTGTTTTTTTTCCTTTGATGTTTTTTTGTCTTTTTTAAAAGAGTTTTAGTTTATATAGAATTTATCACTTACAATGATAGGGTTTAAACTCTTACCAATTTAGTAAAATCTTATTATATTGCTTTGATATGGCAAAGTTCTTTTTGATTTGGTATTTTTTGTTTTGTTTTTAGTAACTCTTTTTTCTTTTTTATTTGCTTTTTTTTTTTATTTGTTTGTTTATTTTGCTTCTTTTTTTGATTTTTATTTTTGTAAGTCTACTTCTTTTGAGAGTGGTTTTATGAGTGTTGGTTTAATTCAAAATTCTTTTAGAATTCATTTTTTTGTTATTATAATCATGTTTGTTGTTTTTGATTTGGAGATTGTTATTTTTATTGGTATTCTTATTTCTGATTTAAATTCTTTTGTTTGTTTTTTTTTTTTGTTTTTTTTTTTGTTCTTGTTTTTTTATATGGAGTGGTATTATGGTAAGCTTGTTTGGAATTTTTAATAGTAAAAAACTTTATTATAATTTAGTATATCTCGTTGTCGTTGAGAAGGTTTTAAGTTTTATCTTATTATTATATTTTTTTTTTTTCTTGTTTTTAGTATCAAAAGCCGATTGGGGTTTTGATATATTATATATTATATATTATAAAAATAATATAAATATAATATATTTATTAATTATATTTATATATAAATAATTATATTTATATATATAAATAATTATATTTATATTATTTTTATTGTGTATTTATACATTTTTATGTTGATATTAATTAGTTAATATCATATCCTTTATTTAAGATAATTGTTTGAAGTAGATTTTATTAATTAGGTAAACTTGTTTCATTTAAGCTGATGAACTTTGAACTTTTTTAAGTTTCAAAAGTTTCAGATAAACAAGTTTACCTAATTAATGATTTTATTTTAATTGAAATTATATGTATATAAGTTCGATTAAAATAAAATTTTGTAGTATRNNNNNNNNNNNNNNNNNNNNNNNNNNNNNNNNNNNNNNNN
>Iran_Human_5
GTCGTTTATTTTTCGATTTTTTTATTTATGATTTTATTAGTTTTTTTTGTTGTTTTTTTTGTTATGCAGAGTATTGCTTTTATTACTTTATATGAGCGTCATTTGTTGGGTCTTAGTCAATCTCGACTTGGTCCTACGAAGGTAGGTTTTTTTGGTGTTTTACAGGCTATTGTGGATGGAGTTAAGCTTTTGAGTAAAGAACAATTTTTACCTTATAATTCTTCTTATTTTTTTTTTTTATTTATTCCTTCTGTTTCTTTTTGTTTGATATATTTGGAGTGGTTTGTTCTTCCTTTTTTTTTTGATTTTTTTACTTTTGATTATTCTGTTTTGTTTTTTCTTTGTTTAGTTGGTTTTTCTGTTTATACTACTTTAATTTCTGGAATTGTTTCTAAATCTAAGTATTCTATAATTGGTTCTATTCGTGCTAGTAGTCAGAGTATTTCTTATGAAATTTCTTTTACTTTTTTTGTTTTTTGTGTTGTTCTTCATGTTGGTGTTTTTAGTTTTTTTAGTTTTTTTAGTCTTAGTATAATTGTTCTTTTTTTTCCTTTTCTTATTATAATTATTGGAGAGCTTAATCGTGCTCCTTTTGATTTTTCTGAGGGTGAGAGTGAACTTGTTAGTGGTTATAATATTGAATGTTCTAGTGTTGCTTTTGTTCTTTTGTTTTTGAGTGAATATGGTGTTTTGATTTTTTTTTGTGTTCTTTTTTCTTTTTTATTTTTTAGTGGTTCTGTTTTTATGTCTTTTGTTATTTTTTCTTTTTTGATTTTTATTCGTAGTTCTTTTCCTCGTTATCGTTATGATATGATGATAGGGTTTTTTTGATTTATTATGCTACCTATTTCTATGATTTTGTTTTTATTTTTTTGTTTGTTATTTTTTTAGGGATTTAGTTTATATTAAAATGTTTGTTTTGCATACAAAAGAATTTTTTCTCTGGATTTTTTTTTTTAGTTTATAGATTTGATTATGGTCATTGTAATGATAAAATGGTGTTATATAATTTTTAATCACTTGAGTGGACAATGTTTTTCTATCCCGGCAATGTATTGCTTGTATAAACTCAGTACCAGAATAATCGGATAGACTGAGTAAGCTTATACCCTAAATGTGTTTTGGCCATGGTTTTTTTTTTGATTTTTTTAGAACTGTTTAGTGCAATGTGCAGTTTTTTTTTGTTGTTTTGTCTTGGTCAATAAGATTAGACAAATGACCTGGATTAGTACCCAGTTAATCTAAATTTAAAAGTTGCAGGAGTAAAGTAATATTTAAACTGTAATAATATTGGCGGATTTTTTAATTATCTTTGGAGGTTGAGCTGTAATTGAGAACCCTCATTATCAGCTTTGATTTTTGTCGCATGTATGATCGTTTATGTCCTTCTTAAAGAGGTGCATTAAAAATTATTTGGTGTTTAATCAATGATATTTATTAAAACAGATAAATACCTGGTATATATCAAAGTTTTCGTTTGACCTACAATATCTTATGTTTCGGATAAGGGGGAGAGATTCTTCTTTGAAGTTGTAAAAGACAGTAAATGCTTTTTAATGTAGCATTGAAGTATTTAGAGAAATCGTACAAATCATCCATCAATTGCCCACAGGGGAGTAAGTTGTAGTAAAGTAGGTGTAGGGGAATCTGTACCTAGTTTAAGTTGGTTATATTTTAATAATTTGGTTTTTTTCCAAGTGTTTTTTCCTTCTTTAATAAGTTAGTATATTTCAGTACATTGGGTTCATATCCTAAAGGAGAATTTTCACTTATTTTTTTTTGTTTTTTCTGTTTAATTTTTTTTTTTTTAAGGGTGTACTTTTTAGGTTCTTGTGAGTTATTAGTATAAGAAGTATTTTTAATTGCAAATTAAAAGGTTGATAGCTTTTTTTATTCTTTTAAGTTTTTAAATGTTCCTGTTAGTTTTTCTTTATCTGTTTTGTGGAATTTTGGTAGTATTTTGGGTATGATTCTTTTTTTTCAGATTTTTAGTGGTTTGTTTTTATCTTTTTATTATGTTGCTGATGGTTTTAATTCTTTTTCTAGTGTTCAGTATATTATAAGTGATGTTAATTTTGGTTGGGTTTTTCGTATTTTACATTTTAATGGTGCTAGCTTATTTTTTTTTTTTTTGTATTTGCATTTTTTTAAGGGTCTTTTTTTTTGTAGTTATCGTTTGTCTGGTACTTGGATTGTTGGTTTAACTATTTTTTTTTTTGTTATAATGGAGGCTTTTATAGGTTATGTTTTGGTTTGGGCTCAGATGAGTTTTTGAGCTTCTGTTGTTATTACTAGTCTTTTAAGTGTTATTCCTTATTTTGGTTTTTCTATTGTTTATTGAATTTGGAGTGGTTTTTCTGTTGTTAATTCTACTCTTAAGTTTTTTTTTGTTATTCATTTTTTAATGCCTTGATTGGTTTTTCTTTTAGTTTTTGTTCATTTGTTTTTTTTACATTCTACTGGTAGGACTTCTGTTCTATATTGTCATGGTGATTATGATAAAATTAGTTTTTTTCCTTATTATTTTTATAAAGATTCTTATAATTTGGTTGTTTTTTTCCTTTTTTTTATTTTTTCTTTTTTTTTTCCTTTTTTACTTGGTGATCCTGAAATGTTTGTTGAGTCTGATCCAATAGTTAGACCTGTACATATTGTTCCTGAGTGATATTTTTTGTTTGCTTATGCTATTTTGCGTGCTATTCCTAATAAAGTTTTAGGTGTTTTTTTTCTTGTTTTTAGTATTTTTATTTTTTATTTCTATGTTTTTTTTAATAATTATTATAGTGTTCTTGATAATTTGAATTTTTTTTTGGTTGTTTTTTTTATTTTGGTTTCTGTTTTTTTAAGTTGGTTGGGTCAGTGTCATGTTGAATATCCTTTTATTAATTTGAGAGTTGTTTTTTCTTTTTTGTATTTTTTTTTTGCTTTTTTAATTGTTTTTTCTCGATTTTTAACTAAATTTATTTTTTCTTAGTAAACTTAGTATAATTTATTATATTGGATTTAGGATCCTGGGATTTTTGTTTACTTTTAATTATTTTCAAGGTTATATGATAGGGTTTTCTAATAATTATCTTTGTAGATATATAGATTGGTTCCATAATTTTAATTGTAGTTTATTATTTGGTGTTTTATTTTTTGTTTTTATAGTTATTGTTAATCTTTTTGTTAATTCTTATTATTTTAAAAGTCATAATATTGAGTATCAATTTGGTGAGTTTTTGTGTAGTTTGTTACCTTTATTTATTTTGGTTTTTCAAATGTTTCCTTCTTTATCTTTGTTGTATTTTAGTGGTTTGTCTTATTTGGATAGTAGTTTAACTGTTAAAGTTGTAGGTCATCAATGGTATTGAAGTTATGATTATAGAGATATTGGTATTGAGTTTGATTCTTATATGAAGTCTATTGATTCTTTATTAATTGGTGAGCCTCGTTTATTAGAAGTTGATAATCGTTGTGTTGTTCCTTGTGATACCAATATTCGATTTTGTATTACATCAGCTGATGTTATTCATTCTTGATCTCTTCCTTCTTTTTGTATTAAGCTTGATGCTATGAGTGGTATTTTAAGTACTGTTACTTGTAGTTTCCCTATGGTTGGTGTTTTTTATGGTCAGTGTTCTGAAATTTGTGGTGCTAATCATAGTTTTATACCTATTTGTTTGGAGGTTTCTTTGTTGGAAAATTTTAAAGACTGGTGTTATTTAATGTCTAGTTAATTTTGAGGTATTAGTATATTTTAGTATTATTCTTTTTCGAGGAATCGGATTTATACCTTTATTGAATTAGCATAATTTAATGTATTTGTTTTAAGCGCAAAAGATTTTATTCAATTTTACTCTTTTAGTTTATAAAAAATATGACTTTGAAGCAGTTAAGAATCGTAGAGTATATTTTTTTTTTATATATATATTAGTATTGCATACTATGTTAGGATATTTTCAAAGATTTTGATAAATAGAAACAAAGTGTTTAAGGTGTAGTTTTTTTTTTTGTTACAAAAATAATTTTACTACTCTTAGTGTTGATACATCGAACTTTGTGATATCTGTTTTTAATTTTTATATTAGAAAATTATATATTGTTTTTTTTTTTTGTAGTTTTAATAATTTAAAGTTTTTTTGTTTTAAGTTTTATAACTTTACTACTTCTCTTTTCTTTTTTTTTTTTTAACTATAATTCTTTATAGTTTTTATTATCTAACAATTAGTAAATTAATAAATTATGTTTTTCTTTTTAATATAAATGAATTACTAATTATCTGGTCAAATGTTTATTAAAGACTTAGGATTTATATTAAATCTGTCTTCTGCCCTATGGTTTTTTTAAATGGCAGTCTTAGCGTGAGGACATTAAAGTAGCAAAATAATTTGTGCTTTTATTGGGTTCGAGTATGAATGAAGTTTTGGCTGGTGATATTTTTTTTTTTTTTTGAATTTAATATACATCTAAGAAGAGATGTTTATAATAAAACAAAGATAAGTCTTCGGAAATTTTATTTCTATTAAAAATTTTTTTTTTTAGTAATTTATCTAGGGAAGATTATTATATAATTTTTTTTTACTATTTTTAATTTAAAAAATTACTCCGGAGTTAACAGAAAAACATGCCTTATGTAGTTCTTATATTTTGGTAAGTTTTACATCGATGTTGTATCTTTATTAGCTGAAGAGGAGAAAATTCAGTTTTTTAGACTGTTCTTCTTTTAATAAATAAAACGTGATATTAGTTTAATTCATCGTGAGATAGAATTGTTTATCTTGTTTATTATTTTTTTTTATCGGGATTAGTACGAAAGGAATTTCATTATAATTTTAAATTTTTTAATCTTTTTTTTAATTTTTTTTGTTTATTTTTTTCTTGTCTTAGTTTTCTTGTTTTTGATCCTTTGAAGAGTGCTTTTTTTTTGGTTCTTTCTTTAATTTTTTTGGTTTTTTTTATTTCTTTTGGTTTTTATGTTTGGTTTTCTTATTTTATTTGTTTGATTTTTTTGAGTGGTATTTTTGTTATTATTGTTTATTTTTCTAGTTTTTCTAAATATATTTATGTTAATATTAATTTTTTTCTTGTTTTTTTCGTTTTCTTGTTTTTTTTTTTTTATTCTTTTTTTTTCTTTTTAGATTCTAGTTATTATAATTCTTTAAATTTTTTTTATTATGATTTGTTTTTTTCTTTTATTTTTTGGGTTGTTTTTTGTTTGTTTTTTTTTATAAATTTTATTAGTTTTTTTCTTTGTTTTTCTGGTGCTCTTCGACTATATTAATTTTGGTTTATTAGTATAATGAGTATATTTGATTTCCAATCAAATGGTTATTAAACTATGCTATTTTAGTTTATTTAAAATGTCTAATTTGTAATTAGAAGAATTTTTAGCAACTTTCTAGTTTTTGTTTTTTATAGTACTAATCATAAAGATATTGGTAGTATTTATTTAATTTTTGGTTTGTGAGCTGGTATGATTGGTTCTGCTCTTTCTATAATTATTCGTATCGAGTTAAGTAAGCCTGGTATATTTATTGGGGATGGTCAATTATATAATTCTATTTTGACTGCTCATGCTATTTTGATAATTTTTTTTATGGTTATACCTAGTATAATTGGTGGTTTTGGTAATTGAATGGTTCCTTTGATATTAGGTGCACCTGATATGAGTTTTCCTCGATTAAATAATATTAGTTTTTGATTGTTACCTGCTTCTATTTTTTTAGTTTTTTTGGCTTGTTTTGTTGATAATGGTTTGGGTACTAGTTGAACTATTTACCCTCCTTTATCTACTTCAGGTCATCCTGGTTCTAGTGTTGATTTGGCTATTTTTAGTTTACATCTTTCTGGTATTAGTTCTATTTTAGGTGGTATTAATTTTATGTGTACTATTAAAAATTTGCGTTCTAGTTCTGTTTCTCTTAATAATATGAGTTTATTTATTTGGACTATTTTTGTTACTGTTTTTTTGTTGGTTTTGTCTCTACCTGTTTTAGCTGGTGCTATTACTATGTTATTAATTGATCGTAATTTCAATGGTTCTTTCTTTGATCCTAGTTTTGGTGGTAATCCTTTGATTTATCAGCATTTGTTTTGGTTTTTTGGTCATCCAGAAGTTTATATTTTAATTTTACCTGCTTTTGGAATTATTAGTCAATGTACTTTATATTTGACTGGTAAAAAAGAAGTTTTTGGTTATTTGGGTATGGTTTATGCTATTTTAAGTATTGGTTTAATTGGTTGTGTAGTTTGAGCTCATCACATGTATACTGTTGGTATAGATTTTGATTCTCGTGCTTATTTTACTGCTGCTACTATAGTGATTGCTGTCCCTACTGGTGTTAAGGTTTTTAGATGGTTAGCTACTTTTTTTGGTACTGTTATAGTTTATCAACCTTTGTTATTTTGAGTTATAGGTTTTATTTTTTTATTTACTATTGGTGGTTTAACTGGTGTTATATTATCTAATTCTAGAATTGATATTATTTTACATGATACTTATTATGTAGTGTCTCATTTTCATTACGTTTTAAGTCTTGGTGCTGTTTTTGGTTTGTTTGCAGGTGTTACTTTGTGGTGATCTTTTATTACTGGTTTTGTTTTGAATAAAATTTATATGTATTCTGTTTTTTTTTTATTTTTTATTGGAGTTAATATGACTTTTTTTCCTTTGCATTTTGCTGGTTTACATGGTTTTCCACGAAAATACATGGATTATCCAGATGTTTATTCTTTTTGAAATGTTTTATCTTCTTTTGGTTCTCTTATTAGTATTTTTTCTCTTTTTTTTTTTGTTTTTGTTTTATTAGAATCTTTTATTAGTTATCGTGTTTTAGTTGTTGATTACTTTAATGGTGTTAGACCTGAAAATACTAATTTAGGTTATAACTTTTATCATAGTTTTCAAGATGGGGTTTATTTGAGAGTGCCTCATAATTAATTGTTTTTATTTTTTATTGGTATTTTTTTTCTTTTTTATAAATTTCGACGTTTTATTTTTGTTATTATTTCTTTTGAATTTTTGATAATGGGAGTTTTTTATTTGTTTTCTTTTTTTTTTGGTTTTTTTTCTTTTTTTTACTTTTTATGTTTTAGTGTTTTTTGTAGTCTTATGGGTGTTGTTTTAATAGTTTATTTTATTAAGTTTTATGGTTGTGATTATGTTTTTTTTTAAAATCACTCAATCTCAAACCCCAATCGAGTGGTTAGCTTAAGTTTAAAGCACCGGATTTTTAATCCGGGGATTAATCTGCTTAAAACTGTTTTTATTTTGATTTGAAATCAAAATTTGGATTTTTCCGCAGTTTTTGTCTTTATTTTTGATTTTTTTTTGTTGTTTTCTGTTTTTGTTTTTTGTTTTTTTTTTTTGTTTTGTTTTTGTTTTTTGTTCCTTTTTTTAAGTTTTCTTTTTTTTTTTTTGATTTTGGTTTTATTGTTTTTAAGTTTAATTTTTATTTAAATAGTATTATTTTTTCTTTTGTTTTGATTTTGATTTCTGTTAGTGTTTTTTTTTATAGTCTTTATTATCTTAATATGGAAATTAATTTTTTTTATTATTTTTTTGTTTTGCTTATTTTTATTTGTAGTATATTTTTTTTGGTTTTTTGTGATAGTGTTTTTTTTGTTTTGCTTGGTTGAGATTTATTGGGTATTTCTAGTTTTTTTTTAGTTCTTTTTTATAATAATTGGGATAGTTGTAGTGGTTCTATGAATACTGTTTTGACTAATCGTATGGGTGATTTTTTTATTTTTGTTTTTTTTTCTTTGTCTTTTTTTACTTTTTTTAATTTTTTTAGTTTTTCTTACTTTTGTTTCTATTCTTCTTTTTTTCTTGTTTTAGCTGCTTTTACTAAGAGTGCTCAGTTTCCTTTTGGTGGTTGATTGCCTAAGGCGATGAGTGCCCCCACTCCTGTTAGTTCTTTAGTACATAGTAGTACTCTTGTTACTGCTGGTATTGTTTTGATGATTAAATTTAATGTTATTATTATGAGTTCTTTCCTTTTGAAGTTGGTTCTTGTTTCTGGTGTTTTTACTATGTTTTTTTCTAGTTTTTTTGCTTTATATGAGAATGATTTGAAGAAGGTTGTTGCTCTTAGTACTTTATCTCAAATGGGTCTTTGTATGGTTTCTTTTGGTTTTGGTTTAAGTTTTCTTTGTTATGTACATTTGTTAAGTCATGCTATTTTTAAGAGTTGTCTTTTTATACAGATTGGTTATTTAATTCATTGTTCTTTTGGTCAACAGGATGGTCGTGGTTATTCTTTTGGTAATTTACCTTATTTTGTTCAGCTTCAGATTTTAATTACTCTTTTTTGTTTGTGTGGTTTGTTTTTTTTAAGTGGTTCTGTTAGTAAAGATTATATTCTTACTTATTTTTTTTCTAATTATTTTATGTTTTTTTTTTCTTTTTTTTTTTTTATTTCTGTTTTTATTACTTTTTTGTATAGTTATCGTATTTGGAGTAGTCTTTTTTTAACTTTTTTTAATTCTTTGTATTATAGTTGTAGTAGTTTTTTATTTTTTTTTGTTAGTATTCCTTTGGTTTTTTTTTCTTTGTTTTTTATTTGGTGGTTAAATCTTAATTTTTTTAGAGTTCCTGTTGTTTTTGTTTATATTGATTTTTATTTTTTTTTTTTTTTTATTTTATTGTTTTTTTTTTTTTATTTTATTGTTTTTAAGTTTTTATCTTTTTCTGTTTATTGTTTTTTGATGGATTATTTTCCTGTTTTGTTTACTCGTCTTTTTTGTGATTTTAAGTTTTTTGATTTGTTTTTGAATAAGTTAAATTTTACTTTTTTTTCTTTTTTTTCTTTTTCTAGTTTTATTTCTATATCTTTTTATTTTAATAAATTTAATTTTTTAGTTGTTTTTATTTTTCTTATTTTTGTTGTTTTTTAGATACCTAATTTATTTTTTTAGTTTTTTAAAGTTTTTTTTTTTGTTGATTTTTTTTTTTTTTTATGATTTTTTTTTTTTGCTTTTTTCTTTTGCTTTTTGTTTTTTTTGTTTTAGTTTTTTTTGTTGGTCTGGTAATTTTTTTTTAATTGATTCTTATTTTTATGTTGCTGTTTGTTTTATGTCTGTTTTTATTTTTTCTTTGGTTTTGGTTTCTGAACGTCATCGTGTTATTGTTTTTTTTTCTAAGGTTCTTTTGGTCATTTCTTTTTTTTTTTTTTTTTCTTATAGTGTTTTTTATTTGTATGTTTTTTTTGAGCTTTCTATGGTTCCTATTATTATTTTAATTCTTGGTTATGGTTATCAGATTGAGAAGGTTAATTCTTTTTTTTATCTTGTGTTTTATGCTACTTTTTGTAGTGTTCCTTTTCTTTTTGTTTATTTTAGTTTGGATTTTTTTTTTGTTGTTCCTTATTTTGATTGTTTTATTTCTTGAGAGATGGTTTTTATTATTAGTCTGGCTTTTATAATAAAATTTCCTGTTTTTTTTTTACATCTTTGGCTACCTAAGGCTCATGTTGAAGCTCCTACTTCTGCTAGTATTTTGTTAGCTGGTTTGTTGTTGAAGTTTGGTACTGTTGGATTTGTTCGTATTATGAAGAGTCTTAGTTATTGTCATATTAATTATTGGTTTTTTTTTTCAGTTTTGGGTATGTTTATTTCTTGTTTTGTTTGTGTTTTTCAAAGTGATTTTAAGTCTTTAGCTGCTTATTCTTCTGTTGTTCATATGAATTTTTTGTTATTTTTTCTTTTGTTTTTTGGTTTATATTCTAAAACTGGTAGTTTTTTAATAATGGTTTCTCATGGTTATACTTCTTCTGTTATGTTTTATTTTATTGGTGAGTTTTATCGTTCTTTAGGTAGTCGAATGATTTATTTTTTAAATAGTTTTATATCCTCTAGTTTTATTTTTTCTTTTTTAATTTCTTTGGTTTTTTTATCTAATTGTGGTATACCTCCTTCTATTTCTTTTTTTTCTGAGTTTTTTTCTTTTTCTGGTTTTTTTTCTTTGTTTTATAATGTTTTTTTTTTGGTTTTTTTTTATTTTTTTGTTTCTTTTTACTATTGTGTTTATATTATTGTTGTTTCTTTTTTAGGTAAGAAGTTTTTTTTTTTTAAGAGTTGATTTTTTTTTTGATCTCTTCCTTTGATTTTTTTTTGTTTTAATGTTTTTGGTTTTTTTTTATTTTTTTAATAGATTTAAGTTAAGTTAAACTATTAGTCTTCAAAACTAAAAATTTTATCTATAAGGTATTTAGTAGGAATTTTCTATATCCAATTGCGGTTTGGAAGTTTTTTTACCTTAACAAATTTTAGGCGAGTCTTCTAAACTTGTTTTGGGTTTTCCCGTTTGTTTTTTAAGTTTTTTCATAATTTTCATGTTTTAAGCTTTTCTAGTTATCCTTTTTTTATGTTTATTTCTTTAAGTTCTCTTTTTTCTTCTTTTGTTGTTTTTTTTAAGTTTGGTATTTTTTCTTTTCTTTTTTTTTCTTTTTTTTCTTTTTTAGTTCTTATTTTTTGTTGGTTTAAAGATATTTGTATGGAGGGTCTTTGTGGTTATCATAATTTTTATGTTATAGATGGTTTTAAGTTTGGTTTTGTTTTGTTTATTTTTAGTGAGTTTATGTTTTTTTTTAGTGTTTTTTGGTTTTATTTTGATTCTGCTTTGGTTCCTGCTCATGAGATTGGTTGTGGTTGGGGATTTTTTGGTTTGGATAAGATTAATCCTTTTGGAGTTCCTCTTTTAAATACTGTTATTCTTCTTAGAAGTGGTGTTACTGTTACTTGGTCTCATTATTGTCTTTTGAATAATTTTTATTGTTTAGATGGTTTAATTTTGACCATTCTTCTTTCTTTTGTTTTTATTTTGGTTCAGTTTTTTGAGTATAAGAGTTCTAGTTTTTCTATCTCTGATGGTGTTTATGGTAGTATTTTTTATTTTTCTACTGGTTTTCATGGTTTCCATGTTATTTTAGGTGCTGTTTTTCTTACTTATAATCTTTTTCGTTTTTTATTATATCATTTTAACTATTCTCACCATCTAGGTTATGAGTTTTCTATTTTGTATTGGCATTTTGTAGATGTTGTTTGATTATTTTTATTTGTTTTTGTTTATTGGTGAGGTTATTAGGTTTTATTTTTACTTTTTGGATTTTTTTAATTTTTTTGATTTTTTTCTTTTTATTTTTGTTTTACAGTTTATTTTTTGTCAAAAGGATAGTTTAATCAATGTTTTTTTTAATAAGTTTTTTTCTTTTTTGGTTGGTGTTTTTTCTTATAATTCTTCTTGCTTTATTAGATATATTTTTTCTTCTTTTATTTTTGTTTTTTTGTTGACTTGTTGTTTTGGTGGTTATTTTAGTTATTCTTTTTGTCCTTTAGGTATTATTGAGTTTACTTTTTTTTTTTCTTTTGTTTCTTGATTTTCTACTTTTTTGTTTTTGATTTCTAGTCAGAAGTTTTCTGTTTATATGAAGAAGTCTGGTGATGGTTTTTTTAAGACTTTTTTTTTGTTATTTGTTGAGATTATTAGTGAGTTTAGTCGTCCTATTGCTCTAAGTGTTCGTTTGTTTGCCAATATTATAGTTGGTCATGTTATTAGTGCTTGTTTTTATGTTTTTTTTGAGTGTGTTTTTGGTTTTTCTTTTTTAATTATTTTTGCTATTATTTTTGAGTGTTTTGTTTTTATTTTACAGAGTTATATCTTCTCTCGTTTAATTTATTTATATATAAATGAGTAGCTTTTTAGTTTATTTAAAATTTTTACTTGTGGTGTAAAAGAAATTTGAGCTTTGTAAGTTAGTTTAAGTAGAATTTTTGTTTTTGGTGCAAATGGTTATCTTACATTGAGGATTATTTTAATTTAGAATATTTAGCTGTTAACTAAAAGGTTTATCTTCATAAGAGTTTAGTTTATATTTAAAATATTAAATTGTAAATTTAAAGTTTTTTGCTCTTGCAGTAATTAGTTTAATTAAAATATAACATTTGGATTGTTAAGTTTTTTTACTGATTTTTCTTTTATTTTTTTGTTATTTTTGTTTTTTTTTTAAATTGTTTTATTTGTAATATTATTTTTTGATGGAGTATTTTTTTTTTGATGACTCTTGTTTTTGTTTTTTTAAATTTTAATAATTCTTATTCTTCTATTAATTATTTTATTTTTCAAGAGTTCCTTGGTTTGCTTTTTGTTTTTTTTTCTTTTGGTGTTTTTCAATTTTTTATTATTTTATTAAAAGTTGGTGTTTCTCCTTTTCATTTTTGGTGTTTAAATATTTTTAATGGTCTTAGAGGGTTTAGTACTTTTTGATTTCTTACTTTTCAGAAGTTACCTTATTTTCCTGTTTTTTCCTTTATTTTTGATTATAGTTTTTTTTTTTTTCTTGTTTTTGGTATTATTTTTTGTTATTTTAATCTTTTTTTTTGTAAGTCTTTCAAGAGCATAGTTTTTATTTCTTCTGTTGAGTCTTTTAATTGGATGTTAATTTCTCTTTTTTCTTCTTTGTTTTCTGGTTTTTTTTTGTTTCTTTATTATTTTTTTGTTATGTTTTTTTTGTTGGATTATAGTTCTTGTAAAGGTTATGATTTTTATAATTGGGAATTAGTTTTTCTTTTTATAAATTTTCCTATGACTATTACTTTTTTTATTAAAATTTTTTCTATTATTTTTTTTTTTAATATTAGTTCTTTTTATTTGTTGTTTGTTTTGTTTTTAATGGTTTTTTCTGTTTTTGGTTTTGGTTTTTGGTTTTTTAATGTTGGTTTGAAATTTAGTTATTATGGTTTTTATAATTTTAGTTTTTTTTATTTTGTTTTTTTTCCTTTGATGTTTTTTTGTCTTTTTTAAAAGAGTTTTAGTTTATATAGAATTTATCACTTACAATGATAGGGTTTAAACTCTTACCAATTTAGTAAAATCTTATTATATTGCTTTGATATGGCAAAGTTCTTTTTGATTTGGTATTTTTTGTTTTGTTTTTAGTAACTCTTTTTTCTTTTTTATTTGCTTTTTTTTTTTATTTGTTTGTTTATTTTGCTTCTTTTTTTGATTTTTATTTTTGTAAGTCTACTTCTTTTGAGAGTGGTTTTATGAGTGTTGGTTTAATTCAAAATTCTTTTAGAATTCATTTTTTTGTTATTATAATCATGTTTGTTGTTTTTGATTTGGAGATTGTTATTTTTATTGGTATTCTTATTTCTGATTTAAATTCTTTTGTTTGTTTTTTTTTTTTGTTTTTTTTTTTGTTCTTGTTTTTTTATATGGAGTGGTATTATGGTAAGCTTGTTTGGAATTTTTAATAGTAAAAAACTTTATTATAATTTAGTATATCTCGTTGTCGTTGAGAAGGTTTTAAGTTTTATCTTATTATTATATTTTTTTTTTTTCTTGTTTTTAGTATCAAAAGCCGATTGGGGTTTTGATATATTATATATTATATATTATAAAAATAATATAAATATAATATATTTATTAATTATATTTATATATAAATAATTATATTTATATATATAAATAATTATATTTATATTATTTTTATTGTGTATTTATACATTTTTATGTTGATATTAATTAGTTAATATCATATCCTTTATTTAAGATAATTGTTTGAAGTAGATTTTATTAATTAGGTAAACTTGTTTCATTTAAGCTGATGAACTTTGAACTTTTTTAAGTTTCAAAAGTTTCAGATAAACAAGTTTACCTAATTAATGATTTTATTTTAATTGAAATTATATGTATATAAGTTCGATTAAAATAAAATTTTGTAGTATRNNNNNNNNNNNNNNNNNNNNNNNNNNNNNNNNNNNNNNNN
>Iran_Human_6
GTCGTTTATTTTTCGATTTTTTTATTTATGATTTTATTAGTTTTTTTTGTTGTTTTTTTTGTTATGCAGAGTATTGCTTTTATTACTTTATATGAGCGTCATTTGTTGGGTCTTAGTCAATCTCGACTTGGTCCTACGAAGGTAGGTTTTTTTGGTGTTTTACAGGCTATTGTGGATGGAGTTAAGCTTTTGAGTAAAGAACAATTTTTACCTTATAATTCTTCTTATTTTTTTTTTTTATTTATTCCTTCTGTTTCTTTTTGTTTGATATATTTGGAGTGGTTTGTTCTTCCTTTTTTTTTTGATTTTTTTACTTTTGATTATTCTGTTTTGTTTTTTCTTTGTTTAGTTGGTTTTTCTGTTTATACTACTTTAATTTCTGGAATTGTTTCTAAATCTAAGTATTCTATAATTGGTTCTATTCGTGCTAGTAGTCAGAGTATTTCTTATGAAATTTCTTTTACTTTTTTTGTTTTTTGTGTTGTTCTTCATGTTGGTGTTTTTAGTTTTTTTAGTTTTTTTAGTCTTAGTATAATTGTTCTTTTTTTTCCTTTTCTTATTATAATTATTGGAGAGCTTAATCGTGCTCCTTTTGATTTTTCTGAGGGTGAGAGTGAACTTGTTAGTGGTTATAATATTGAATGTTCTAGTGTTGCTTTTGTTCTTTTGTTTTTGAGTGAATATGGTGTTTTGATTTTTTTTTGTGTTCTTTTTTCTTTTTTATTTTTTAGTGGTTCTGTTTTTATGTCTTTTGTTATTTTTTCTTTTTTGATTTTTATTCGTAGTTCTTTTCCTCGTTATCGTTATGATATGATGATAGGGTTTTTTTGATTTATTATGCTACCTATTTCTATGATTTTGTTTTTATTTTTTTGTTTGTTATTTTTTTAGGGATTTAGTTTATATTAAAATGTTTGTTTTGCATACAAAAGAATTTTTTCTCTGGATTTTTTTTTTTAGTTTATAGATTTGATTATGGTCATTGTAATGATAAAATGGTGTTATATAATTTTTAATCACTTGAGTGGACAATGTTTTTCTATCCCGGCAATGTATTGCTTGTATAAACTCAGTACCAGAATAATCGGATAGACTGAGTAAGCTTATACCCTAAATGTGTTTTGGCCATGGTTTTTTTTTTGATTTTTTTAGAACTGTTTAGTGCAATGTGCAGTTTTTTTTTGTTGTTTTGTCTTGGTCAATAAGATTAGACAAATGACCTGGATTAGTACCCAGTTAATCTAAATTTAAAAGTTGCAGGAGTAAAGTAATATTTAAACTGTAATAATATTGGCGGATTTTTTAATTATCTTTGGAGGTTGAGCTGTAATTGAGAACCCTCATTATCAGCTTTGATTTTTGTCGCATGTATGATCGTTTATGTCCTTCTTAAAGAGGTGCATTAAAAATTATTTGGTGTTTAATCAATGATATTTATTAAAACAGATAAATACCTGGTATATATCAAAGTTTTCGTTTGACCTACAATATCTTATGTTTCGGATAAGGGGGAGAGATTCTTCTTTGAAGTTGTAAAAGACAGTAAATGCTTTTTAATGTAGCATTGAAGTATTTAGAGAAATCGTACAAATCATCCATCAATTGCCCACAGGGGAGTAAGTTGTAGTAAAGTAGGTGTAGGGGAATCTGTACCTAGTTTAAGTTGGTTATATTTTAATAATTTGGTTTTTTTCCAAGTGTTTTTTCCTTCTTTAATAAGTTAGTATATTTCAGTACATTGGGTTCATATCCTAAAGGAGAATTTTCACTTATTTTTTTTTGTTTTTTCTGTTTAATTTTTTTTTTTTTAAGGGTNNNNNNNNTAGGTTCTTGTGAGTTATTAGTATAAGAAGTATTTTTAATTGCAAATTAAAAGGTTGATAGCTTTTTTTATTCTTTTAAGTTTTTAAATGTTCCTGTTAGTTTTTCTTTATCTGTTTTGTGGAATTTTGGTAGTATTTTGGGTATGATTCTTTTTTTTCAGATTTTTAGTGGTTTGTTTTTATCTTTTTATTATGTTGCTGATGGTTTTAATTCTTTTTCTAGTGTTCAGTATATTATAAGTGATGTTAATTTTGGTTGGGTTTTTCGTATTTTACATTTTAATGGTGCTAGCTTATTTTTTTTTTTTTTGTATTTGCATTTTTTTAAGGGTCTTTTTTTTTGTAGTTATCGTTTGTCTGGTACTTGGATTGTTGGTTTAACTATTTTTTTTTTTGTTATAATGGAGGCTTTTATAGGTTATGTTTTGGTTTGGGCTCAGATGAGTTTTTGAGCTTCTGTTGTTATTACTAGTCTTTTAAGTGTTATTCCTTATTTTGGTTTTTCTATTGTTTATTGAATTTGGAGTGGTTTTTCTGTTGTTAATTCTACTCTTAAGTTTTTTTTTGTTATTCATTTTTTAATGCCTTGATTGGTTTTTCTTTTAGTTTTTGTTCATTTGTTTTTTTTACATTCTACTGGTAGGACTTCTGTTCTATATTGTCATGGTGATTATGATAAAATTAGTTTTTTTCCTTATTATTTTTATAAAGATTCTTATAATTTGGTTGTTTTTTTCCTTTTTTTTATTTTTTCTTTTTTTTTTCCTTTTTTACTTGGTGATCCTGAAATGTTTGTTGAGTCTGATCCAATAGTTAGACCTGTACATATTGTTCCTGAGTGATATTTTTTGTTTGCTTATGCTATTTTGCGTGCTATTCCTAATAAAGTTTTAGGTGTTTTTTTTCTTGTTTTTAGTATTTTTATTTTTTATTTCTATGTTTTTTTTAATAATTATTATAGTGTTCTTGATAATTTGAATTTTTTTTTGGTTGTTTTTTTTATTTTGGTTTCTGTTTTTTTAAGTTGGTTGGGTCAGTGTCATGTTGAATATCCTTTTATTAATTTGAGAGTTGTTTTTTCTTTTTTGTATTTTTTTTTTGCTTTTTTAATTGTTTTTTCTCGATTTTTAACTAAATTTATTTTTTCTTAGTAAACTTAGTATAATTTATTATATTGGATTTAGGATCCTGGGATTTTTGTTTACTTTTAATTATTTTCAAGGTTATATGATAGGGTTTTCTAATAATTATCTTTGTAGATATATAGATTGGTTCCATAATTTTAATTGTAGTTTATTATTTGGTGTTTTATTTTTTGTTTTTATAGTTATTGTTAATCTTTTTGTTAATTCTTATTATTTTAAAAGTCATAATATTGAGTATCAATTTGGTGAGTTTTTGTGTAGTTTGTTACCTTTATTTATTTTGGTTTTTCAAATGTTTCCTTCTTTATCTTTGTTGTATTTTAGTGGTTTGTCTTATTTGGATAGTAGTTTAACTGTTAAAGTTGTAGGTCATCAATGGTATTGAAGTTATGATTATAGAGATATTGGTATTGAGTTTGATTCTTATATGAAGTCTATTGATTCTTTATTAATTGGTGAGCCTCGTTTATTAGAAGTTGATAATCGTTGTGTTGTTCCTTGTGATACCAATATTCGATTTTGTATTACATCAGCTGATGTTATTCATTCTTGATCTCTTCCTTCTTTTTGTATTAAGCTTGATGCTATGAGTGGTATTTTAAGTACTGTTACTTGTAGTTTCCCTATGGTTGGTGTTTTTTATGGTCAGTGTTCTGAAATTTGTGGTGCTAATCATAGTTTTATACCTATTTGTTTGGAGGTTTCTTTGTTGGAAAATTTTAAAGACTGGTGTTATTTAATGTCTAGTTAATTTTGAGGTATTAGTATATTTTAGTATTATTCTTTTTCGAGGAATCGGATTTATACCTTTATTGAATTAGCATAATTTAATGTATTTGTTTTAAGCGCAAAAGATTTTATTCAATTTTACTCTTTTAGTTTATAAAAAATATGACTTTGAAGCAGTTAAGAATCGTAGAGTATATTTTTTTTTTATATATATATTAGTATTGCATACTATGTTAGGATATTTTCAAAGATTTTGATAAATAGAAACAAAGTGTTTAAGGTGTAGTTTTTTTTTTTGTTACAAAAATAATTTTACTACTCTTAGTGTTGATACATCGAACTTTGTGATATCTGTTTTTAATTTTTATATTAGAAAATTATATATTGTTTTTTTTTTTTGTAGTTTTAATAATTTAAAGTTTTTTTGTTTTAAGTTTTATAACTTTACTACTTCTCTTTTCTTTTTTTTTTTTTAACTATAATTCTTTATAGTTTTTATTATCTAACAATTAGTAAATTAATAAATTATGTTTTTCTTTTTAATATAAATGAATTACTAATTATCTGGTCAAATGTTTATTAAAGACTTAGGATTTATATTAAATCTGTCTTCTGCCCTATGGTTTTTTTAAATGGCAGTCTTAGCGTGAGGACATTAAAGTAGCAAAATAATTTGTGCTTTTATTGGGTTCGAGTATGAATGAAGTTTTGGCTGGTGATATTTTTTTTTTTTTTTGAATTTAATATACATCTAAGAAGAGATGTTTATAATAAAACAAAGATAAGTCTTCGGAAATTTTATTTCTATTAAAAATTTTTTTTTTTAGTAATTTATCTAGGGAAGATTATTATATAATTTTTTTTTACTATTTTTAATTTAAAAAATTACTCCGGAGTTAACAGAAAAACATGCCTTATGTAGTTCTTATATTTTGGTAAGTTTTACATCGATGTTGTATCTTTATTAGCTGAAGAGGAGAAAATTCAGTTTTTTAGACTGTTCTTCTTTTAATAAATAAAACGTGATATTAGTTTAATTCATCGTGAGATAGAATTGTTTATCTTGTTTATTATTTTTTTTTATCGGGATTAGTACGAAAGGAATTTCATTATAATTTTAAATTTTTTAATCTTTTTTTTAATTTTTTTTGTTTATTTTTTTCTTGTCTTAGTTTTCTTGTTTTTGATCCTTTGAAGAGTGCTTTTTTTTTGGTTCTTTCTTTAATTTTTTTGGTTTTTTTTATTTCTTTTGGTTTTTATGTTTGGTTTTCTTATTTTATTTGTTTGATTTTTTTGAGTGGTATTTTTGTTATTATTGTTTATTTTTCTAGTTTTTCTAAATATATTTATGTTAATATTAATTTTTTTCTTGTTTTTTTCGTTTTCTTGTTTTTTTTTTTTTATTCTTTTTTTTTCTTTTTAGATTCTAGTTATTATAATTCTTTAAATTTTTTTTATTATGATTTGTTTTTTTCTTTTATTTTTTGGGTTGTTTTTTGTTTGTTTTTTTTTATAAATTTTATTAGTTTTTTTCTTTGTTTTTCTGGTGCTCTTCGACTATATTAATTTTGGTTTATTAGTATAATGAGTATATTTGATTTCCAATCAAATGGTTATTAAACTATGCTATTTTAGTTTATTTAAAATGTCTAATTTGTAATTAGAAGAATTTTTAGCAACTTTCTAGTTTTTGTTTTTTATAGTACTAATCATAAAGATATTGGTAGTATTTATTTAATTTTTGGTTTGTGAGCTGGTATGATTGGTTCTGCTCTTTCTATAATTATTCGTATCGAGTTAAGTAAGCCTGGTATATTTATTGGGGATGGTCAATTATATAATTCTATTTTGACTGCTCATGCTATTTTGATAATTTTTTTTATGGTTATACCTAGTATAATTGGTGGTTTTGGTAATTGAATGGTTCCTTTGATATTAGGTGCACCTGATATGAGTTTTCCTCGATTAAATAATATTAGTTTTTGATTGTTACCTGCTTCTATTTTTTTAGTTTTTTTGGCTTGTTTTGTTGATAATGGTTTGGGTACTAGTTGAACTATTTACCCTCCTTTATCTACTTCAGGTCATCCTGGTTCTAGTGTTGATTTGGCTATTTTTAGTTTACATCTTTCTGGTATTAGTTCTATTTTAGGTGGTATTAATTTTATGTGTACTATTAAAAATTTGCGTTCTAGTTCTGTTTCTCTTAATAATATGAGTTTATTTATTTGGACTATTTTTGTTACTGTTTTTTTGTTGGTTTTGTCTCTACCTGTTTTAGCTGGTGCTATTACTATGTTATTAATTGATCGTAATTTCAATGGTTCTTTCTTTGATCCTAGTTTTGGTGGTAATCCTTTGATTTATCAGCATTTGTTTTGGTTTTTTGGTCATCCAGAAGTTTATATTTTAATTTTACCTGCTTTTGGAATTATTAGTCAATGTACTTTATATTTGACTGGTAAAAAAGAAGTTTTTGGTTATTTGGGTATGGTTTATGCTATTTTAAGTATTGGTTTAATTGGTTGTGTAGTTTGAGCTCATCACATGTATACTGTTGGTATAGATTTTGATTCTCGTGCTTATTTTACTGCTGCTACTATAGTGATTGCTGTCCCTACTGGTGTTAAGGTTTTTAGATGGTTAGCTACTTTTTTTGGTACTGTTATAGTTTATCAACCTTTGTTATTTTGAGTTATAGGTTTTATTTTTTTATTTACTATTGGTGGTTTAACTGGTGTTATATTATCTAATTCTAGAATTGATATTATTTTACATGATACTTATTATGTAGTGTCTCATTTTCATTACGTTTTAAGTCTTGGTGCTGTTTTTGGTTTGTTTGCAGGTGTTACTTTGTGGTGATCTTTTATTACTGGTTTTGTTTTGAATAAAATTTATATGTATTCTGTTTTTTTTTTATTTTTTATTGGAGTTAATATGACTTTTTTTCCTTTGCATTTTGCTGGTTTACATGGTTTTCCACGAAAATACATGGATTATCCAGATGTTTATTCTTTTTGAAATGTTTTATCTTCTTTTGGTTCTCTTATTAGTATTTTTTCTCTTTTTTTTTTTGTTTTTGTTTTATTAGAATCTTTTATTAGTTATCGTGTTTTAGTTGTTGATTACTTTAATGGTGTTAGACCTGAAAATACTAATTTAGGTTATAACTTTTATCATAGTTTTCAAGATGGGGTTTATTTGAGAGTGCCTCATAATTAATTGTTTTTATTTTTTATTGGTATTTTTTTTCTTTTTTATAAATTTCGACGTTTTATTTTTGTTATTATTTCTTTTGAATTTTTGATAATGGGAGTTTTTTATTTGTTTTCTTTTTTTTTTGGTTTTTTTTCTTTTTTTTACTTTTTATGTTTTAGTGTTTTTTGTAGTCTTATGGGTGTTGTTTTAATAGTTTATTTTATTAAGTTTTATGGTTGTGATTATGTTTTTTTTTAAAATCACTCAATCTCAAACCCCAATCGAGTGGTTAGCTTAAGTTTAAAGCACCGGATTTTTAATCCGGGGATTAATCTGCTTAAAACTGTTTTTATTTTGATTTGAAATCAAAATTTGGATTTTTCCGCAGTTTTTGTCTTTATTTTTGATTTTTTTTTGTTGTTTTCTGTTTTTGTTTTTTGTTTTTTTTTTTTGTTTTGTTTTTGTTTTTTGTTCCTTTTTTTAAGTTTTCTTTTTTTTTTTTTGATTTTGGTTTTATTGTTTTTAAGTTTAATTTTTATTTAAATAGTATTATTTTTTCTTTTGTTTTGATTTTGATTTCTGTTAGTGTTTTTTTTTATAGTCTTTATTATCTTAATATGGAAATTAATTTTTTTTATTATTTTTTTGTTTTGCTTATTTTTATTTGTAGTATATTTTTTTTGGTTTTTTGTGATAGTGTTTTTTTTGTTTTGCTTGGTTGAGATTTATTGGGTATTTCTAGTTTTTTTTTAGTTCTTTTTTATAATAATTGGGATAGTTGTAGTGGTTCTATGAATACTGTTTTGACTAATCGTATGGGTGATTTTTTTATTTTTGTTTTTTTTTCTTTGTCTTTTTTTACTTTTTTTAATTTTTTTAGTTTTTCTTACTTTTGTTTCTATTCTTCTTTTTTTCTTGTTTTAGCTGCTTTTACTAAGAGTGCTCAGTTTCCTTTTGGTGGTTGATTGCCTAAGGCGATGAGTGCCCCCACTCCTGTTAGTTCTTTAGTACATAGTAGTACTCTTGTTACTGCTGGTATTGTTTTGATGATTAAATTTAATGTTATTATTATGAGTTCTTTCCTTTTGAAGTTGGTTCTTGTTTCTGGTGTTTTTACTATGTTTTTTTCTAGTTTTTTTGCTTTATATGAGAATGATTTGAAGAAGGTTGTTGCTCTTAGTACTTTATCTCAAATGGGTCTTTGTATGGTTTCTTTTGGTTTTGGTTTAAGTTTTCTTTGTTATGTACATTTGTTAAGTCATGCTATTTTTAAGAGTTGTCTTTTTATACAGATTGGTTATTTAATTCATTGTTCTTTTGGTCAACAGGATGGTCGTGGTTATTCTTTTGGTAATTTACCTTATTTTGTTCAGCTTCAGATTTTAATTACTCTTTTTTGTTTGTGTGGTTTGTTTTTTTTAAGTGGTTCTGTTAGTAAAGATTATATTCTTACTTATTTTTTTTCTAATTATTTTATGTTTTTTTTTTCTTTTTTTTTTTTTATTTCTGTTTTTATTACTTTTTTGTATAGTTATCGTATTTGGAGTAGTCTTTTTTTAACTTTTTTTAATTCTTTGTATTATAGTTGTAGTAGTTTTTTATTTTTTTTTGTTAGTATTCCTTTGGTTTTTTTTTCTTTGTTTTTTATTTGGTGGTTAAATCTTAATTTTTTTAGAGTTCCTGTTGTTTTTGTTTATATTGATTTTTATTTTTTTTTTTTTTTTATTTTATTGTTTTTTTTTTTTTATTTTATTGTTTTTAAGTTTTTATCTTTTTCTGTTTATTGTTTTTTGATGGATTATTTTCCTGTTTTGTTTACTCGTCTTTTTTGTGATTTTAAGTTTTTTGATTTGTTTTTGAATAAGTTAAATTTTACTTTTTTTTCTTTTTTTTCTTTTTCTAGTTTTATTTCTATATCTTTTTATTTTAATAAATTTAATTTTTTAGTTGTTTTTATTTTTCTTATTTTTGTTGTTTTTTAGATACCTAATTTATTTTTTTAGTTTTTTAAAGTTTTTTTTTTTGTTGATTTTTTTTTTTTTTTATGATTTTTTTTTTTTGCTTTTTTCTTTTGCTTTTTGTTTTTTTTGTTTTAGTTTTTTTTGTTGGTCTGGTAATTTTTTTTTAATTGATTCTTATTTTTATGTTGCTGTTTGTTTTATGTCTGTTTTTATTTTTTCTTTGGTTTTGGTTTCTGAACGTCATCGTGTTATTGTTTTTTTTTCTAAGGTTCTTTTGGTCATTTCTTTTTTTTTTTTTTTTTCTTATAGTGTTTTTTATTTGTATGTTTTTTTTGAGCTTTCTATGGTTCCTATTATTATTTTAATTCTTGGTTATGGTTATCAGATTGAGAAGGTTAATTCTTTTTTTTATCTTGTGTTTTATGCTACTTTTTGTAGTGTTCCTTTTCTTTTTGTTTATTTTAGTTTGGATTTTTTTTTTGTTGTTCCTTATTTTGATTGTTTTATTTCTTGAGAGATGGTTTTTATTATTAGTCTGGCTTTTATAATAAAATTTCCTGTTTTTTTTTTACATCTTTGGCTACCTAAGGCTCATGTTGAAGCTCCTACTTCTGCTAGTATTTTGTTAGCTGGTTTGTTGTTGAAGTTTGGTACTGTTGGATTTGTTCGTATTATGAAGAGTCTTAGTTATTGTCATATTAATTATTGGTTTTTTTTTTCAGTTTTGGGTATGTTTATTTCTTGTTTTGTTTGTGTTTTTCAAAGTGATTTTAAGTCTTTAGCTGCTTATTCTTCTGTTGTTCATATGAATTTTTTGTTATTTTTTCTTTTGTTTTTTGGTTTATATTCTAAAACTGGTAGTTTTTTAATAATGGTTTCTCATGGTTATACTTCTTCTGTTATGTTTTATTTTATTGGTGAGTTTTATCGTTCTTTAGGTAGTCGAATGATTTATTTTTTAAATAGTTTTATATCCTCTAGTTTTATTTTTTCTTTTTTAATTTCTTTGGTTTTTTTATCTAATTGTGGTATACCTCCTTCTATTTCTTTTTTTTCTGAGTTTTTTTCTTTTTCTGGTTTTTTTTCTTTGTTTTATAATGTTTTTTTTTTGGTTTTTTTTTATTTTTTTGTTTCTTTTTACTATTGTGTTTATATTATTGTTGTTTCTTTTTTAGGTAAGAAGTTTTTTTTTTTTAAGAGTTGATTTTTTTTTTGATCTCTTCCTTTGATTTTTTTTTGTTTTAATGTTTTTGGTTTTTTTTTATTTTTTTAATAGATTTAAGTTAAGTTAAACTATTAGTCTTCAAAACTAAAAATTTTATCTATAAGGTATTTAGTAGGAATTTTCTATATCCAATTGCGGTTTGGAAGTTTTTTTACCTTAACAAATTTTAGGCGAGTCTTCTAAACTTGTTTTGGGTTTTCCCGTTTGTTTTTTAAGTTTTTTCATAATTTTCATGTTTTAAGCTTTTCTAGTTATCCTTTTTTTATGTTTATTTCTTTAAGTTCTCTTTTTTCTTCTTTTGTTGTTTTTTTTAAGTTTGGTATTTTTTCTTTTCTTTTTTTTTCTTTTTTTTCTTTTTTAGTTCTTATTTTTTGTTGGTTTAAAGATATTTGTATGGAGGGTCTTTGTGGTTATCATAATTTTTATGTTATAGATGGTTTTAAGTTTGGTTTTGTTTTGTTTATTTTTAGTGAGTTTATGTTTTTTTTTAGTGTTTTTTGGTTTTATTTTGATTCTGCTTTGGTTCCTGCTCATGAGATTGGTTGTGGTTGGGGATTTTTTGGTTTGGATAAGATTAATCCTTTTGGAGTTCCTCTTTTAAATACTGTTATTCTTCTTAGAAGTGGTGTTACTGTTACTTGGTCTCATTATTGTCTTTTGAATAATTTTTATTGTTTAGATGGTTTAATTTTGACCATTCTTCTTTCTTTTGTTTTTATTTTGGTTCAGTTTTTTGAGTATAAGAGTTCTAGTTTTTCTATCTCTGATGGTGTTTATGGTAGTATTTTTTATTTTTCTACTGGTTTTCATGGTTTCCATGTTATTTTAGGTGCTGTTTTTCTTACTTATAATCTTTTTCGTTTTTTATTATATCATTTTAACTATTCTCACCATCTAGGTTATGAGTTTTCTATTTTGTATTGGCATTTTGTAGATGTTGTTTGATTATTTTTATTTGTTTTTGTTTATTGGTGAGGTTATTAGGTTTTATTTTTACTTTTTGGATTTTTTTAATTTTTTTGATTTTTTTCTTTTTATTTTTGTTTTACAGTTTATTTTTTGTCAAAAGGATAGTTTAATCAATGTTTTTTTTAATAAGTTTTTTTCTTTTTTGGTTGGTGTTTTTTCTTATAATTCTTCTTGCTTTATTAGATATATTTTTTCTTCTTTTATTTTTGTTTTTTTGTTGACTTGTTGTTTTGGTGGTTATTTTAGTTATTCTTTTTGTCCTTTAGGTATTATTGAGTTTACTTTTTTTTTTTCTTTTGTTTCTTGATTTTCTACTTTTTTGTTTTTGATTTCTAGTCAGAAGTTTTCTGTTTATATGAAGAAGTCTGGTGATGGTTTTTTTAAGACTTTTTTTTTGTTATTTGTTGAGATTATTAGTGAGTTTAGTCGTCCTATTGCTCTAAGTGTTCGTTTGTTTGCCAATATTATAGTTGGTCATGTTATTAGTGCTTGTTTTTATGTTTTTTTTGAGTGTGTTTTTGGTTTTTCTTTTTTAATTATTTTTGCTATTATTTTTGAGTGTTTTGTTTTTATTTTACAGAGTTATATCTTCTCTCGTTTAATTTATTTATATATAAATGAGTAGCTTTTTAGTTTATTTAAAATTTTTACTTGTGGTGTAAAAGAAATTTGAGCTTTGTAAGTTAGTTTAAGTAGAATTTTTGTTTTTGGTGCAAATGGTTATCTTACATTGAGGATTATTTTAATTTAGAATATTTAGCTGTTAACTAAAAGGTTTATCTTCATAAGAGTTTAGTTTATATTTAAAATATTAAATTGTAAATTTAAAGTTTTTTGCTCTTGCAGTAATTAGTTTAATTAAAATATAACATTTGGATTGTTAAGTTTTTTTACTGATTTTTCTTTTATTTTTTTGTTATTTTTGTTTTTTTTTTAAATTGTTTTATTTGTAATATTATTTTTTGATGGAGTATTTTTTTTTTGATGACTCTTGTTTTTGTTTTTTTAAATTTTAATAATTCTTATTCTTCTATTAATTATTTTATTTTTCAAGAGTTCCTTGGTTTGCTTTTTGTTTTTTTTTCTTTTGGTGTTTTTCAATTTTTTATTATTTTATTAAAAGTTGGTGTTTCTCCTTTTCATTTTTGGTGTTTAAATATTTTTAATGGTCTTAGAGGGTTTAGTACTTTTTGATTTCTTACTTTTCAGAAGTTACCTTATTTTCCTGTTTTTTCCTTTATTTTTGATTATAGTTTTTTTTTTTTTCTTGTTTTTGGTATTATTTTTTGTTATTTTAATCTTTTTTTTTGTAAGTCTTTCAAGAGCATAGTTTTTATTTCTTCTGTTGAGTCTTTTAATTGGATGTTAATTTCTCTTTTTTCTTCTTTGTTTTCTGGTTTTTTTTTGTTTCTTTATTATTTTTTTGTTATGTTTTTTTTGTTGGATTATAGTTCTTGTAAAGGTTATGATTTTTATAATTGGGAATTAGTTTTTCTTTTTATAAATTTTCCTATGACTATTACTTTTTTTATTAAAATTTTTTCTATTATTTTTTTTTTTAATATTAGTTCTTTTTATTTGTTGTTTGTTTTGTTTTTAATGGTTTTTTCTGTTTTTGGTTTTGGTTTTTGGTTTTTTAATGTTGGTTTGAAATTTAGTTATTATGGTTTTTATAATTTTAGTTTTTTTTATTTTGTTTTTTTTCCTTTGATGTTTTTTTGTCTTTTTTAAAAGAGTTTTAGTTTATATAGAATTTATCACTTACAATGATAGGGTTTAAACTCTTACCAATTTAGTAAAATCTTATTATATTGCTTTGATATGGCAAAGTTCTTTTTGATTTGGTATTTTTTGTTTTGTTTTTAGTAACTCTTTTTTCTTTTTTATTTGCTTTTTTTTTTTATTTGTTTGTTTATTTTGCTTCTTTTTTTGATTTTTATTTTTGTAAGTCTACTTCTTTTGAGAGTGGTTTTATGAGTGTTGGTTTAATTCAAAATTCTTTTAGAATTCATTTTTTTGTTATTATAATCATGTTTGTTGTTTTTGATTTGGAGATTGTTATTTTTATTGGTATTCTTATTTCTGATTTAAATTCTTTTGTTTGTTTTTTTTTTTTGTTTTTTTTTTTGTTCTTGTTTTTTTATATGGAGTGGTATTATGGTAAGCTTGTTTGGAATTTTTAATAGTAAAAAACTTTATTATAATTTAGTATATCTCGTTGTCGTTGAGAAGGTTTTAAGTTTTATCTTATTATTATATTTTTTTTTTTTCTTGTTTTTAGTATCAAAAGCCGATTGGGGTTTTGATATATTATATATTATATATTATAAAAATAATATAAATATAATATATTTATTAATTATATTTATATATAAATAATTATATTTATATATATAAATAATTATATTTATATTATTTTTATTGTGTATTTATACATTTTTATGTTGATATTAATTAGTTAATATCATATCCTTTATTTAAGATAATTGTTTGAAGTAGATTTTATTAATTAGGTAAACTTGTTTCATTTAAGCTGATGAACTTTGAACTTTTTTAAGTTTCAAAAGTTTCAGATAAACAAGTTTACCTAATTAATGATTTTATTTTAATTGAAATTATATGTATATAAGTTCGATTAAAATAAAATTTTGTAGTATNNNNNNNNNNNNNNNNNNNNNNNNNNNNNNNNNNNNNNNNN
>Iran_Human_7
GTCGTTTATTTTTCGATTTTTTTATTTATAATTTTGTTGGTTTTTTTTGTTGTTTTTTTTGTTATACAGAGTATTGCTTTTATTACTTTATATGAGCGTCATTTGTTGGGTCTTAGTCAATCTCGACTTGGTCCTACGAAGGTAGGTTTTTTTGGTGTTTTGCAGGCTATTGTAGATGGAGTTAAGCTTCTAAGTAAAGAACAATTTTTACCTTATAATTCTTCTTATTTTTTTTTTTTATTTATTCCTTCTGTTTCTTTTTGTTTGATATATTTGGAGTGGTTTGTTCTTCCTTTTTTTTTTGATTTTTTTACTTTTAATTATTCTGTTTTGTTTTTTCTTTGTTTGGTTGGTTTTTCTGTTTATACTACTTTAATTTCTGGAATTGTTTCCAAATCTAAGTATTCTATAATTGGTTCTATTCGTGCTAGTAGTCAGAGTATTTCTTATGAGATTTCTTTTACTTTTTTTGTTTTTTGTGTTGTTCTTCATGTTGGTGTTTTTAGTTTTTTTAGTTTTTTTAGTTTTAGTATAGTTGTTCTTTTTTTTCCTTTTCTTATTATGATTATTGGTGAGCTTAATCGTGCTCCTTTTGATTTTTCTGAGGGTGAGAGTGAACTTGTTAGTGGTTATAATATTGAATATTCTAGTGTTGCTTTTGTTCTTTTGTTTTTGAGTGAGTATGGTGTGTTGATTTTTTTTTGTGTTCTTTTTTCTTTTTTGTTTTTTGGTGGTTCTGTTTTTATGTCTTTTGTTATTTTTTCTTTTTTGATTTTTATTCGTAGTTCTTTTCCTCGTTATCGTTATGATATGATGATAGGTTTTTTTTGATTTATTATGTTACCTGTTTCTATGATTTTGTTTTTATTTTTTTGTTTGTTATTTTTTTAGGGATTTAGTTTATATTAAAATGTTTGTTTTGCGTACAAAAGAATTTTTTCTCTGAATTTTTTTTCTTAGTTTATAGATTTGATTATGGTCATTGTAATGATAAAATGGTGTTATATAATTTTTAATCACTTGAGTGGACAATGTTTTTCTATCCCGGCAATGTATTGCTTGTATAAACTCAGTACCAGAATAATCGGATAGACTGAGTAAGCTTATACCCTAAATGTGTTTTGGCCATGGTTTTTTTTTTGATTTTTTTACAACTGTTTAGTGCAATGTGCAGTTTTTTTTTGTTGTTTTATCTTGGTCAATAAGATTAGACAAATGACCTGGATTAGTACCCAGTTAATCTAAATTTAAAAGTTGCAGGAGTAAAGTAATATTTAAACTGTAATAATATTGGCGGATTTTTTAATTATCTTTGGAGGTTGAGCTGTAATTGAGAACCCTCATTATCAGCTTTGATTTTTGTCGCATGTATGATCGTTTATGTCCTTCTTAAAGAGGTGCATTAAAGATTATTTGGTGTTTAATCAATGATATCTATTAAAACAGATAAATACCTGGTATATATCAAAGTTTTCGTTTGACCTACAATATCTTATGTTTCGGATAAGGAGGAGAGATTCTTCTTTGAAGTTGTAAAAGACAGTAAATGCTTTTTAATGTAGCATTGAAGTATTTAGAGAAATCGTACAAATCATCCATCAATTGCCCACAGGGGAGTAAGTTGTAGTAAAGTAGGTGTAGGGGAATCTGTACCTAGTTTAAGTTGGTTATATTTTAATAATTTGGTTTTTTTCCAAGTGTTTTTTCCTTCTTTAATAAGTTAGTATATTTTAGTACATTGGGTTCATATCCTAAAGGAGAATTTTCACTTATTTTTTATTGTTTTTTTTATTTAATTTTTTCTTTTTTAAGGGGGTACTTTTAAGGTTTTTGGGAGTTATTAGTATAATAAGTATTTTTAATTGCAAATTAAAAGGTTAATAGCTTTTTTTGTTCTTTTAAGTTTTTAAATGTTCCTGTTAGTTTTTCTTTATCTGTTTTTTGGAATTTTGGTAGTATTTTGGGTATGGTTCTTTTTTTTCAGATTTTTAGTGGTTTATTTTTATCTTTTTATTATGTTGCTGATGGTTTTAATTCTTTTTCTAGTGTTCAGTATATCATAAGTGATGTTAATTTTGGTTGGGTTTTTCGTATTTTACATTTTAACGGTGCTAGTTTATTTTTTTTTTTTTTGTATTTGCATTTTTTTAAGGGTCTTTTTTTTTGTAGTTATCGTTTGTCTGGTACTTGGATTATTGGTTTAACTATTTTTTTTTTTGTTATAATGGAGGCTTTTATAGGTTATGTTTTAGTTTGGGCTCAGATGAGTTTTTGAGCTTCTGTTGTTATTACTAGTCTTTTAAGTGTTATTCCTTACTTTGGTTTTTCTATTGTTTATTGGATTTGGAGTGGTTTTTCTGTTGTTAATTCTACTCTTAAGTTTTTTTTTGTTATTCATTTTTTAATGCCTTGATTGGTTTTTCTTTTAGTTTTTGTTCATTTGTTTTTTTTACATTCTACTGGTAGGACTTCTGTTTTATATTGTCATGGTGATTATGATAAAATTAGTTTTTTCCCTTATTATTTTTATAAAGATTCTTATAATTTGGTTGTTTTTTTTCTTTTTTTTATTTTTTCTTTTTTTTTTCCTTTTTTACTTGGTGATCCTGAAATGTTTGTTGAGTCTGATCCAATGGTTAGACCTGTGCATATTGTTCCTGAGTGATATTTCTTATTTGCTTATGCTATTTTGCGTGCTATCCCTAATAAAGTTTTAGGTGTTTTTTTTCTTGTTTTTAGTATTTTTATTTTTTATTTTTATGTTTTTTTTAATAATTATTATAGTGTTCTTGATAATTTGAATTTTTTTTTAGTTGTTTTTTTTATTTTGGTTTCTGTTTTTTTAAGTTGATTAGGTCAGTGTCATGTTGAATATCCTTTTATTGGTTTGAGAGTTGTTTTTTCTTTTTTTTATTTTTTTTTTGCTTTTTTAATTGTTTTCTCTCGATTTTTGACTAAATTTATTTTTTCTTAGTAAACTTAGTATAATTTATTATATTGGATTTAGGATCCTGGGATTTTTGTTTACTTTTAATTATTTCCAAGGTTACATGATAGGTTTTTCTAATAATTATCTTTGTATATACATGGATTGGTTTCATAATTTTAATTGTAGTTTATTATTTGGTGTTTTATTTTTTGTTTTTATAGTTATTGTTAATCTTTTTGTTAATTCTTATTATTTTAAGAGTCATAATATTGAATATCAGTTTGGTGAGTTTTTATGTAGTTTGTTGCCTTTATTTATTTTGGTTTTTCAAATGTTTCCTTCTTTATCTTTGTTGTATTTTAGTGGTTTGTCTTATTTAGATAGTAGTTTAACTGTTAAAGTTGTTGGTCATCAATGGTATTGAAGTTATGATTATAGGGATATCGGTATTGAATTTGATTCTTATATGAAGTCTATTGATTCTTTATTGATTGGTGAGCCTCGTTTATTAGAAGTTGATAATCGTTGTGTCGTTCCTTGTGATACTAATATTCGATTTTGTATTACATCGGCTGATGTTATTCACTCTTGATCTCTTCCTTCTTTTTGTATTAAACTTGATGCTATGAGTGGTATTTTAAGTACTGTTACTTGTAGTTTTCCTATGGTTGGTGTTTTTTATGGTCAGTGTTCTGAGATTTGTGGTGCTAATCATAGTTTTATACCTATTTGTTTGGAGGTTTCTTTGTTGGAAAATTTTAAAGATTGATGTTATTTAATGTCTAGTTAATTTTGAGGTATTAGTATATTTTAGTATTATTCTTTTTCGAGGAGTCGGATTTATACCTTTATTGAATTAGCATAATTTAATGTATTTGTTTTAAGCGCAAAAGATTTTATTCAATTTTACTCTTTTAGTTTATAAAAAATATGACTTTGAAGCAGTTAAGAATCATAGAGTATATTTTTTTTTTATATATATATTAGTATTGCATACTATGTTAGGATATTTTCAAAGATTTTGATAAATAGAAGCAAAGTGTTTAAGGTGTAGTTTTTTTTTTTGTTACAAAAATAATTTTACTACTCTTAGTGTTGATACATCGAACTTTGTGATATCTGTTTTTAATTTTTATATTAGAAAATTATATATTGTTTTTTTTTTTTGTAGTTTTAATAATTTGAAGTTTTTTTGTTTTAAGTTTTATAACTTTACTACTTTTCTTTTCTTTTTTTTTTTTTAATTATAATTCTTTATAGTTTTTATTATCTAACAATTAGTAAATTAATAAATTATGTTTTTTTTTTTAATATAAATGAATTACTAATTATCTGGTCAAATGTTTATTAAAGACTTAGGATTTATATTAAATCTGTCTTCTGCCCTATGGTTTTTTTAAATGGCAGTCTTAGCGTGAGGACATTAAAGTAGCAAAATAATTTGTGCTTTTATTGGGTTCGAGTATGAATGAAGTTTTGGCTGGTGATATTTTTTTTTTTTTTTGAATTTAATATACATCTAAAAAGAGATGTTTATAATAAAACAAAGATAAGTCTTCGGAAATTTTATTTCTATTAAAAGTTTTTTTTTTTAGTAATTTATCTAGGGAAGATTATTATATAATTTTTTTTTACTATTTTTAATTTAAAAAATTACTCCGGAGTTAACAGAAAAACATGCCTTATGTAGTTCTTATATTTTGGTAAGTTTTACATCGATGTTGTATCTTTATTAGCTGAAGAGGAGAAATTTCAGTTTTTTAGACTGTTCTTCTTTTAATAAATAAAACGTGATATTAGTTTAATTCATCGTGAGATAGAATTGTTTATCTTGTTTATTATTTTTTTTTATCGGGATTAGTACGAAAGGAATTTCACTATAATTTTAAATTTTTTAATCTTTTTTTTAATTTTTTTTGTTTATTTTTTTCTTGTCTTAGTTTTCTTGTTTTTGATCCTTTAAAGAGTGCTTTTTTTTTAGTTCTTTCTTTAATTTTTTTGGTTTTTTTTATTTCTTTTGGTTTTTATGTTTGGTTTTCTTATTTTATTTGTTTGATTTTTTTGAGTGGTATTTTTGTTATTATTGTTTATTTTTCTAGTTTTTCTAAATATATTTATGTCAATATTAATTTTTTTCTTGTTCTTTTTGTTTTCTTGTTTTTTTTTTTTTATTCTTTTTTTTTCTTTTTAGATCCTAGTTATCATAATTCTTTAAATTTTCTTTATTATGATTTGTTTTTTTCTTTTATTTTTTGGGTTGTTTTTTGTTTGTTTTTTTTTATAAATTTTGTTAGCTTTTTTCTTTGTTTTTCTGGTGCTCTTCGACTGTATTAATTTTGGTTTATTAGTATAATAAGTATATTTGATTTCCAATCAAATGGTCATTAAACTATGCTATTTTAGTTTATGTAAAATGTCTAATTTGTAATTAGAAGAATTTTTAGCAACTTTCTAGTTTTTGTTTTTTATAGTACTAATCACAAAGATATTGGTAGTATTTATTTAATTTTTGGTTTATGAGCTGGTATAGTTGGTTCTGCTCTTTCTATAATTATTCGTATCGAGTTAAGTAAGCCTGGTATGTTTATTGGAGATGGTCAATTATATAATTCTATTTTAACTGCTCATGCTATTTTGATAATTTTTTTTATGGTTATACCTAGGATGATTGGTGGTTTTGGTAATTGGATGGTTCCTTTAATATTAGGTGCACCTGATATGAGTTTTCCTCGATTAAATAATATTAGTTTTTGATTATTACCTGCTTCTATTTTTTTGGTTTTTTTGGCTTGTTTTGTTGATAATGGTTTAGGTACTAGTTGAACTATTTACCCCCCTTTATCTACTTCAGGACATCCTGGTTCTAGTGTTGATTTGGCTATTTTTAGTTTACATCTTTCTGGTATTAGTTCTATTTTGGGTGGTATTAATTTTATGTGTACTGTTAAAAATTTACGTTCTAGTTCTGTTTCTCTCAATAATATGAGTTTATTTATTTGAACTATTTTTGTTACTGTTTTTTTATTGGTTTTGTCTTTACCTGTTTTAGCTGGTGCTATTACTATGTTGTTAATTGATCGTAATTTTAATGGTTCTTTTTTTGATCCTAGTTTTGGTGGTAATCCTTTGATTTATCAGCATTTGTTTTGGTTTTTTGGTCATCCAGAAGTTTATATTTTAATTTTACCTGCTTTCGGTATTATTAGTCAATGTACTTTGTATTTGACTGGTAAAAAAGAAGTTTTTGGTTATTTGGGTATGGTTTATGCTATTTTGAGTATTGGTTTAATTGGTTGTGTAGTTTGAGCTCATCACATGTATACTGTTGGTATAGATTTTGATTCTCGTGCTTATTTTACTGCTGCTACTATAGTGATTGCTGTTCCTACTGGTGTAAAAGTTTTTAGATGGTTAGCTACTTTTTTTGGTACTGTTATAGTTTATCAACCTTTATTATTTTGAGTTATAGGTTTTATTTTTTTATTTACTATTGGTGGTTTAACTGGTGTTATATTATCTAATTCTAGAATTGACATTATTTTACATGATACTTATTATGTAGTGTCTCATTTTCATTACGTTTTAAGTCTTGGTGCTGTTTTTGGTTTGTTTGCAGGTGTTACTTTGTGATGATCTTTTATTACTGGTTTTGTTTTGAATAAAATTTATATGTATTCTGTTTTTTTTTTATTTTTTATTGGAGTTAATATGACTTTTTTTCCTTTACATTTTGCTGGTTTACATGGTTTCCCACGAAAATATGTAGACTATCCAGATGTTTATTCTTTCTGAAATGTTTTATCTTCTTTTGGTTCTCTTATTAGTATTTTTTCTCTTTTTTTTTTTGTTTTTGTTTTATTAGAATCTTTCATTAGTTATCGTGTTTTAGTTGTTGATTACTTTAATGGTGTTAGACCTGAAAATGCTAATTTAGGTTATAATTTTTACCATAGTTTCCAAGATGGGGTTTATTTGAGAGTGCCTCATAATTAATTGTTTTTATTTTTTATTGGTATTTTTTTCCTTTTTTATAAATTTCGACGTTTTATTTTTGTTATTATTTCTTTTGAATTTTTAATAATGGGAGTTTTTTATTTGTTTTCTTTTTTTTTTGGTTTTTTTTCTTTTTTTTACTTTTTATGTTTTAGTGTTTTTTGTAGTCTTATAGGTGTTGTTTTAATAGTTTATTTTATTAAGTTCTATGGTTGTGATTATGTTTTTTTTTAAAATCACTTNNTATCAAACCCCAATTGAGTGGTTAGCTTAAGTTTAAAGCACCGGATTTTTAATCCGGGGATTAATCTGCTTAAAACTGTTTTTATTTTGATTTGAAATCAAAATTTGGATTTTTCCGCAGTTTTTGTCTTTATTTTTGATTTTTTTTTGTTGTTTTTTGTTTTTGTTTTTTGTTTTTGTTTTTTGTTTTGTTTTTGTTTTTTGTTCCTTTTTTTAAGTTTTCTTTCTTTTTTTTTGATTTTGGTTTTATTGTTTTTAAGTTTAATTTTTATTTAAATAGTATTATTTTTTCTTTTGTTTTGATTTTGATTTCTGTTAGTGTTTTTTTTTATAGTCTTTATTATCTTAATATGGAAATTAATTTTTTTTATTATTTTTTTGTTTTGCTTGTTTTTATTTGTAGTATATTTTTTTTGGTTTTTTGTGATAGTGTTTTTTTTGTTTTGCTTGGTTGAGATTTGTTAGGTATTTCTAGTTTTTTTTTAGTTCTTTTTTATAATAATTGAGATAGTTGTAGTGGTTCTATGAATACTGTTTTAACCAATCGTATGGGTGATTTTTTTATTTTTGTTTTTTTTTCTTTGTCTTTTTTTACTTTTTTTAATTTTTTTAGTTTTTCCTATTTTTGTTTTTATTCTTCTTTTTTTCTTATTTTGGCTGCTTTTACTAAGAGTGCTCAGTTTCCTTTTGGTGGTTGATTACCTAAGGCAATGAGTGCTCCTACTCCTGTCAGTTCTTTAGTACATAGTAGTACTCTTGTTACTGCTGGTATTGTTTTGATGATTAAATTTAATGTTATTATTATGAGTTCTTTTCTTTTGAAGTTGGTTCTTATTTCTGGTGTTTTTACTATGTTTTTTTCTAGTTTTTGTGCTTTGTATGAGAATGATTTAAAGAAGGTTGTTGCTCTTAGTACTTTGTCTCAAATGGGTCTTTCAATGGTTTCTTTTGGTTTTGGTTTAAGTTTTCTTTGTTATGTTCATTTATTAAGTCATGCTATTTTTAAGAGTTGTCTTTTCATACAGATTGGTTATTTGATTCATTGTTCTTTTGGTCAACAGGATGGTCGTGGTTATTCTTTTGGTAATTTGCCTTATTTTGTTCAGCTTCAGATTTTAATTACTCTTTTTTGTTTGTGTGGTTTGTTTTTTTTAAGTGGTTCTGTTAGTAAAGATTATATTCTTGTTTTTTTTTTTTCTAGTTATTTTATGTTGTTTTTTTCTTTTTTTTTTTTTATTTCTGTTTTTATTACTTTTTTATATAGTTATCGCATTTGAAGTAGTCTTTTTTTAACTTTTTTTAATTCTTTATATTATAGTTGTAGTAGTTTTTTATTTTTTTTTATTAGTATTCCTTTGGTTTTTTTTTCTTTGTTTTTTATTTGGTGATTGAATCTTAATTTTTTTAGAATTCCTGTTGTTTTTGTTTATATTGATTTTTATTTTTTTTTTTTTTTTATTTTATTGTTTTTTTTTTTTTATTTTATTGTTTTCAAGTTTTTGTCTTTTTCTGTTTATTGTTTTTTGATGGATTATTTTCCTATTTTATTTACTCGTTTTTTTCATGATTTTAAGTTTTTTGATTTGTTTTTGAATAAGTTAAATCTTACTTTTTTTTCTTTTTTTTCTTTTTCTAGTTTTATTTCTATATTTTCTTATTTTAATAAGTTTAATTTTTTAGTTGTTTTCATTTTTCTTATTTTTGTTGTTTTTTAGATATCTAATTTATTTTTTTAGTTTTTTAAAGTTTTTTTTTTTATTGATTTTTTTTTTTTTTTATGATTTTTTTTTTTTGTTTTTTTCTTTTGCTTTTTGTTTTTTTTGTTTTAGTTTTTTTTGTTGGTCTGGTAATTTTTTTTTAATTGATTCTTATTTTTATGTTGCTGTTTGTTTTATGTCTGTTTTTATTTTTTCTTTGGTTTTGGTTTCTGAACGTCATCGTGTTATTGTTTTTTTTTCTAAGGTTCTTTTGGTTATTTCTTTTTTTTTTTTTTTTTCTTATAGTGTTTTTTATCTATATGTTTTTTTTGAACTTTCTATGGTTCCTATTATTATTTTAATTCTTGGTTATGGTTATCAGATTGAGAAGGTTAATTCTTTTTTTTATCTTGTGTTTTATGCTACTTTTTGTAGTGTTCCTTTTCTTTTTGTTTATTTTAGTTTGGATTTTTTTTTTGTTGTTCCTTATTTTGATTGTTTTATTTCTTGGGAGATGGTTTTTATTATTAGTTTGGCTTTTATAATGAAATTTCCTGTTTTTTTTTTACATCTTTGGTTGCCTAAAGCTCATGTTGAAGCTCCCACTTCTGCTAGTATTTTATTAGCTGGTTTGTTGTTGAAGTTTGGTACTGTTGGGTTTGTTCGTATTATAAAGAGTCTTAGTTATTGTCATATTAATTATTGATTTTTTTTTTCGGTTTTAGGTATGTTTATTTCTTGTTTTGTTTGTGTTTTTCAGAGTGATTTTAAGTCTTTAGCTGCTTATTCTTCTGTTGTTCATATGAATTTTTTGTTGTTTTTTCTTTTGTTTTTTGGTTTATATTCCAAAACTGGTAGTTTTTTAATAATGGTTTCTCACGGATACACTTCTTCTGTTATGTTTTATTTCATTGGTGAGTTTTATCGTTCTTTAGGTAGTCGAATGATTTATTTTTTGAACAGTTTTATGTCTTCTAGTTTTATTTTTTCTTTTTTAATTTCTTTGGTTTTTTTATCTAATTGTGGTATACCTCCTTCTATTTCTTTTTTTTCTGAGTTTTTTTCTTTTTCTGGTTTTTTTTCTTTGTTTTATAATGTTTTTTTTTTGGTTTTTTTTTATTTTTTTGTTTCTTTTTATTATTGTGTTTATATTATTGTTATTTCTTTTTTAGGTAAGAAGTTTTTTTTTTTTAAGAGTTGATTTTTTTTTTGGTCTCTTCCTTTAATTTTTTTTTGTTTTAATGTGTTTGGTTTTTTTTTATTTTTTTAATAGATTTAAGTTAAGTTAAACTATTAGTCTTCAAAACTAAAAATTTTATCTATAAGGTATTTAGTAGGAATTTTCTATATCCAATTGCGGTTTGGAAGTTTTTTTACCTTAACAAATTTTAGGCGAGTCTTCTAAACTTGTTTTGGGGTTTCCCGTTTGTTTTTTAAGTTTTTTCATAATTTCCATGTTTTGAGTTTTTCTTCTTATCCTTTCTTTATGTTTATTTCTTTAAGTTCTCTTTTTTCTTCTTTTGTTGTTTTTTTTAAGTTTGGTATTTTTTTTTTTCTTTTTTTTTCTTTTTTTTCTTTTTTATTTCTTATTTTTTGTTGGTTTAAGGATATTTGTATAGAGGGTCTTTGCGGTTATCATAATTTTTATGTTATAGATGGTTTTAAGTTTGGTTTTGTTTTGTTTATTTTTAGTGAATTTATATTTTTTTTTAGTGTTTTTTGGTTTTATTTTGATTCTGCTTTAGTTCCTGCTCATGAAATTGGTTGTGGTTGGGGATTTTTTGGTTTGGATAAGATTAATCCTTTTGGAGTTCCTCTTTTAAATACTGTTATTCTTCTTAGAAGTGGTGTTACTGTTACTTGGTCTCATTATTGTCTTTTGAATAATTTTTATTGTTTAGATGGTTTGATTTTAACTATTCTTCTTTCTTTTATTTTTATTTTGGTTCAGTTTTTTGAGTATAAGAGTTCTAGTTTTTCTATCTCTGATGGTGTTTATGGTAGTATTTTTTATTTTTCTACTGGTTTTCATGGTTTTCATGTTATTCTAGGTGCTGTTTTCCTCACTTATAATCTTTTTCGTTTTTTATTATATCATTTTAATTATTCTCATCATTTGGGTTATGAGTTTTCTATTTTGTATTGGCATTTTGTAGATGTTGTTTGGTTATTTTTATTTGTTTTTGTTTATTGGTGAGGTTATTAGGTTTTATTTTTACTTTTTGGATTTTTTTAATTTTTTCGATTTTTTTCTTTTTGTTTTTGTTTTGCAGTTTATTTTTTGTCAAAAAGATAGATTAATTAATGTTTTTTTTAATAAGTTTTTTTCTTTTTTAGTTGGTGTTTTTTCTTATAATTCTTCTTGTTTTATTAGATATATTTTTTCTTCTTTTATTTTTGTTTTTTTGTTGACTTGTTGTTTTGGAGGTTATTTTAGTTATTCTTTTTGTCCTTTGGGTATTATTGAGTTTACTTTTTTTTTTTCTTTTGTTTCTTGATTTTCTACTTTTTTGTTTTTGATTTCTAGTCAGAAATTTTCTGTTTATATGAAGAAGTCTGGTGATGGTTTTTTTAAGACTTTTTTTTTGTTATTTGTTGAGATTATTAGTGAGTTTAGTCGTCCTATTGCTTTAAGTGTTCGTTTGTTTGCTAATATTATAGTTGGTCATGTTATTAGTGCTTGTTTTTATTTTTTTTTTGAGTGTGTTTTTGGTTTTTCTTTTTTAATTGTTTTTGCTATTGTTTTTGAGTGTTTTGTTTTTATTTTGCAGAGTTATATTTTTTCTCGTTTGATTTACTTATATATTAACGAGTAGCTTTTTAGTTTATTTAAAATTTTTACTTGTGGTGTAAAAGAAATTTGAGCTTTGTAAGTTAGTTTAAGTAGAATTTTTGTTTTTGGTACAAATGGTTATCTTACATTGAGGATTATTTTAATTTAGAATATTTAGCTGTTAACTAAAAGGTTTATCTTCATAAGAGTTTAGTTTATATTTAAAATATTAAATTGTAAATTTAAAGTTTTTTGCTCTTGCAGTAATTAGTTTAATTAAAATATAACATTTGGATTGTTAAGTTTTTTTACTGATTTTTCTTTTATTTTTTTGTTATTATTGTTTTTTTTTTAAATTGTTTTATTTGTAATATTGTTTTTTGATGGAGTATTTTTTTTTTAATGACTCTTGTTTTTGTTTTTTTAAATTTTAATAATTCTTATTCTTCTATTAACTATTTTATTTTTCAGGAGTTTCTTGGTTTGCTTTTTGTTTTTTTTTCTTTTGGTATTCTTCAATTTTTTATTATTTTATTAAAAGTTGGTGTTTCTCCTTTCCATTTTTGGTGTTTAAATATTTTTAATGGTCTTAGAGGTTTTAATACTTTTTGATTTCTTACTTTTCAGAAGTTACCTTACTTTCCTGTTTTTTCTTTTATTTTTGATTATAGTTTTTTTTTTTTTCTTGTTTTTGGTATTATTTTTTGTTATTTTAATCTTTTTTTTTGTAAGTCTTTTAAGAGCATAGTTTTTATTTCTTCTGTTGAGTCTTTTAATTGGTTGTTAATTTCTCTTTTCTCTTCTTTGTTTTCTGGTTTTTTTTTGTTTCTTTACTATGTTTTTGTTATGTTTTTTTTGTTGGATTATAGTTCTACTAAAGGTTATGATTTTTATAATTGGGAATTGGTTTTTCTTTTTATAAATTTTCCTATGACTATTACTTTTTTTGTTAAAATTTTTTCTATTATTTTTTTTTTTAATATTAGTTCTTTTTATCTGTTGTTTGTTTTATTTTTAATGGTCTTTTCTGTTTTTGGTTTTGGTTTTTGGTTTTTTAATGTTGGTTTGAAATTTAGTTATTATGGTTTTTATAATTTTAGTTTTTTTTATTTTTTTTTTTTTCCTTTGATGTTTTTTTGTCTTTTTTAAAAGAGTTTTAGTTTATATAGAATTTATCACTTACAATGATGGGGTTTAAACTCTTACCAATTTAGTAAAATTTTATTATATTGCTTTGATATGGCAAAGTTCTTTTTGATTTGGTATTTTTTGTTTTGTTTTTAGTGGCTCTTTTTTCTTTTTTATTTGCTTTTTTTTTTTATTTATTTGTTTGTTTTGCTTCTTTTTTTGATTTTTATTTTTGTAAGTCTTCTTCTTTTGAGAGTGGTTTTATGAGTGTTGGTTTAATTCAGAATTCTTTTAGAATTCACTTTTTTGTTATTATAATCATGTTTGTTGTTTTTGATTTGGAGATTGTTATTTTTATTGGTATTCTTATTTCTGATTTAAATTCTTTTGTTTGTTTTTTTTTTTTGTTTTTTTTTTTGTTCTTGTTTTTTTATATGGAGTGGTATTATGGTAAGCTTGTTTGAAATTTTTAATATTAAAAAACTTTATTATAATTTAGTATATCTCGTTGTCGTTGAGAAGGTTTTAAGTTTTATCTTATTATTATATTTTTTTTTTTTCTTGTTTTTAGTATCAAAAACCGATTGGGGTTTTGATATATTATATATTATATATTATAAAAATAATATAAATATAATATATTTATTAATTATATTTATATATAAATAATTATATTTATATATATAAATAATTATATTTATATTATTTTTATTATGTATGTATATATATTTATGTTGATATTAACTAGTTAATATCATATCCTTTGTTTAGGATAATTGTTTGATGGAGATTTTATTAATTAGGTAGACTTGTTTAATTTAAGCTGGTAAACTTTGAACTTNTTCGGGTTCTTAAAGTTTCAGGAAAACAAGTCTACCTAATTAATGGTTTTATTTTAATTGAAATTATATGTCTATGAGTTCGATTAAAATAAAATTTTGTAGTATGATNNNNNNNNNNNNNNNNNNNNNNNNNNNNNNNNNNNNNN
>Iran_Human_12
ATCGTTTATTTTTCGATTTTTTTATTTATGATTTTGTTGGTTTTTTTTGTTGTTTTTTTTGTTATACAGAGTATTGCTTTTATTACTTTGTATGAGCGTCATTTGTTAGGTCTTAGTCAATCTCGACTTGGTCCTACAAAGGTAGGTTTTTTTGGTGTTTTTCAGGCTATTGTAGATGGAGTTAAGCTTTTAAGCAAAGAACAATTTTTACCTTATAATTCTTCTTATTTTTTTTTTTTGTTTATTCCTTCTGTTTCTTTTTGTTTGATATATTTGGAGTGGTTTGTTCTTCCTTTTTTTTTTGATTTTTTTACTTTTAATTATTCTGTTTTGTTTTTTCTTTGTTTGGTTGGTTTTTCTGTTTATACTACTTTAATTTCTGGAATTGTTTCCAAATCTAAGTATTCTATAATTGGTTCTATTCGTGCTAGTAGTCAGAGTATTTCTTATGAGATTTCTTTTACCTTTTTTGTTTTCTGTGTTGTTCTCCATGTTGGTGTTTTTAGTTTTTTTAGTTTTTTTAGTTTTAGTATAGTTGTTCTTTTTTTTCCTTTTCTTATTATGATTATTGGTGAGCTTAATCGTGCTCCTTTTGATTTTTCTGAGGGTGAGAGTGAACTTGTTAGTGGTTATAATATTGAATATTCTAGTGTTGCTTTTGTTCTTTTGTTTTTGAGTGAGTATGGTGTTTTGATTTTTTTTTGTGTTCTTTTTTCTTTTTTATTTTTTGGTGGTTCTGTTTTTATGTCTTTTTTTATTTTTTCTTTTTTGATTTTTATTCGTAGTTCTTTCCCTCGTTATCGTTATGATTTAATGATAGGTTTTTTTTGGTTTGTTATGTTACCTATTTCTATGGTTTTGTTTTTATTTTTTTGTTTGTTATTTTTTTAGGGATTTAGTTTATATTAAAATATTTGTTTTGCATACAAAAGAATTTTTTCTCTGGATTTTTTTTTTTAGTCTATAGATTTGATTATGGTCATTGTAATGATAAAATGGTGTTATATAATTTTTAATCACTTGAGTGGACAATGTTTTTCTATCCCGGCAATGTATTGCTTGTATAAACTCAGTACCAGAATAATCGGATAGACTGAGTAAGCTTATACCCTAAATGTGTTTTGGCCATGGTTTTTTTTTTGATTTTTTTACAACTGTTTAGTGCAATGTGCAGTTTTTTTTTGTTGTTTTATCTTGGTCAATAAGATTAGATAAATGACCTGGATTAGTACCCAGTTAATCTAAATTTAAAAGTTGCAGGAGTAAAGTAATATTTAAACTGTAATAATATTGGCGGATTTTTTAATTATCTTTGGAGGTTGAGCTGTAATTGAGAACCCTCATTATCAGCTTTGATTTTTGTCGCATGTATGATCGTTTATGTCCTTCTTAAAGAGGTGCATTAAAGATTATTTGGTGTTTAATCAATGATATCTATTAAAACAGATAAATACCTGGTATATATCAAAGTTTTCGTTTGACCTACAATATCTTATGTTTCGGATAAGGGGGAGAGATTTTCCTTTGAAGTTGTAAAAGACAGTAAATGCTTTTTAATGTAGCATTGAAGTATTTAGAGAAATCGTACAAATCATCCATCAATTGCCCACAGGGGAGTAAGTTGTAGTAAAGTAGGTGTAGGGGAATCTGTACCTAGTTTAAGTTGGTTATATTTTAATAATTTGGTTTTTTTCCAAGTGTTTTTTCCTTCTTTAATAAGTTAGTATATTTTAGTACATTGGGTTCATATCCTAAAGGAGAATTTTCACTTATTTTTTATTGTTTTTTTTATTTAATTTTTTCTTTTTTAAGGGGGTATGTTTTAGGTGTTTGGGAGTTATTAGTATAAGAAGTATTTTTAATTGCAAATTAAAAGGTTAATAGCTTTTTTTATTCTTTTAAGTTTTTAAATGTTCCTGTTAGTTTTTCTTTATCTGTTTTTTGAAATTTTGGTAGTATTTTGGGTATGGTTCTTTTTTTCCAGATTTTTAGTGGTTTATTTTTATCTTTTTATTATGTTGCTGATGGTTTTAATTCTTTTTCTAGTGTTCAGTATATTATAAGTGATGTTAGTTTTGGTTGAGTTTTTCGTATTTTGCATTTTAATGGTGCTAGTTTATTTTTTTTTTTTTTGTATTTACATTTTTTTAAGGGTCTTTTTTTTTGTAGTTATCGTTTGCCTGGTACTTGGATTATTGGTTTAACTATTTTTTTTTTTGTTATAATGGAGGCTTTTATAGGTTATGTTTTAGTTTGGGCTCAGATGAGTTTTTGAGCTTCTGTTGTTATTACTAGTCTTTTAAGTGTTATTCCTTATTTTGGTTTTTCTATTGTTTATTGAATTTGGAGTGGTTTTTCTGTTGTTAATTCTACTCTTAAGTTTTTTTTTGTTATTCATTTTTTAATGCCTTGATTGGTTTTTCTTTTAGTTTTTGTTCATTTATTTTTTTTACATTCTACTGGTAGGACTTCTGTTTTATATTGTCATGGTGATTATGATAAAATTAGTTTTTTTCCTTACTATTTTTATAAAGATTCTTATAATTTGGTTGTTTTTTTTCTTTTTTTTATTTTTTCTTTTTTTTTTCCTTTTTTGCTTGGTGATCCTGAGATGTTTGTTGAGTCTGATCCAATGGTTAGACCTGTACATATTGTTCCTGAGTGATATTTCTTATTTGCTTATGCTATTTTGCGTGCTATTCCTAATAAGGTTTTGGGAGTTTTTTTTCTTGTTTTTAGTATTTTTATTTTTTATTTTTATGTTTTTTTTAATAATTATTATAGTGTTCTTGATAACTTGAATTTTTTTTTGGTTGTTTTTTTTATTTTGGTTTCTGTTTTTTTAAGTTGATTAGGTCAGTGTCATGTTGAATATCCTTTTATTGATTTGAGAGTTGTTTTTTCTTTTTTGTATTTTTTTTTTGCTTTTTTAATTGTTTTCTCTCGATTTTTAACTAAATTTATTTTTTCTTAGTAAACTTAGTATAATTTATTATATTGGATTTAGGATCCTGGGATTTTTGTTTACTTTTAACTATTTTCAAGGTTACATGATAGGTTTTTCTAATAATTATCTTTGTATATATATGGATTGGTTTCATAATTTTAATTGTAGTTTGTTATTTGGTGTTTTATTTTTTGTTTTTATAGTTATTGTTAATCTTTTTGTTAATTCTTATTATTTTAAAAGTCATAATATTGAGTATCAATTTGGTGAGTTTTTATGTAGTTTGTTACCTTTATTTATTTTGGTTTTCCAAATGTTTCCTTCTTTATCTTTGTTGTATTTTAGTGGTTTGTCTTATTTGGATAGTAGTTTAACTGTTAAAGTTGTTGGTCATCAGTGGTATTGAAGTTATGATTATAGGGATATTGGTATTGAGTTTGATTCTTATATGAAGTCTATTGATTCTTTATTGATTGGTGAGCCTCGTTTATTAGAAGTTGATAATCGTTGTGTTGTTCCTTGTGATACTAATATTCGATTTTGTATTACATCGGCTGATGTTATTCATTCTTGATCTCTTCCTTCTTTTTGTATTAAACTTGATGCTATGAGTGGTATTTTAAGTACTGTTACTTGTAGTTTTCCTATGGTTGGTGTTTTTTATGGTCAGTGTTCTGAGATTTGTGGTGCTAATCATAGTTTTATACCTATTTGTTTGGAGGTTTCTTTATTGGAAAATTTTAAAGATTGATGTTATTTAATGTCTAGTTAATTTTGAGGTATTAGTATATTTTAGTATTATTCTTTTTCGAGGAGTCGGATTTATACCTTTATTGAATTAGCATAATTTAATGTATTTGTTTTAAGCGCAAAAGATTTTATTCAATTTTACTCTTTTAGTTTATAAAAAATATGACTTTGAAGCAGTTAAGAATCATAGAGTATATTTTTTTTTTATATATATATTAGTATTGCATACTATGTTAGGATATTTTCAAAGATTTTGATAAATAGAAACAAAGTGTTTAAGGTGTAGTTTTTTTTTTTGTTACAAAAATAATTTTACTACTCTTAGTGTTGATACATCGAACTTTGTGATATCTGTTTTTAATTTTTATATTAGAAAATTATATGTTGTTTTTTTTTTTTGTAGTTTTAATAATTTGAAGTTTTTTTGTTTTAAGTTTTATAACTTTACTACTTTCTTTTTCTTTTTTTCTTTTTAATTATAATTCTTTATAGTTTTTATTATCTAGCAATTAGTAAATTGATAAATTATGTTTTTTTTTTTAATATAAATGAATTACTAATTATCTGGTCAAATGTTTATTAAAGACTTAGGATTTATATTAAATCTGTCTTCTGCCCTATGGTTTTTTTAAATGGCAGTCTTAGCGTGAGGACATTAAAGTAGCAAAATAATTTGTGCTTTTATTGGGTTCGAGTATGAATGAAGTTTTGGCTGGTGATATTTTTTTTTTTTTTTGAATTTAATATACATCTAAAAAGAGATGTTTATAATAAAACAAAGATAAGTCTTCGGAAATTTTATTTCTATTAAAAATTTTTTTTTTTAGTAATTTATCTAGGGAAGATTATTATATAATTTTTTTTTACTATTTTTAATTTAAAAAATTACTCCGGAGTTAACAGAAAAACATGCCTTATGTAGTTCTTATATTTTGGTAAGTTTTACATCGATGTTGTATCTTTATTAGCTGAAGAGGAGAAATTTCAGTTTTTTAGACTGTTCTTCTTTTAATAAATAAAACGTGATATTAGTTTAATTCATCGTGAGATAGAATTGTTTATCTTGTTTATTATTTTTTTTTATCGGGATTAGTACGAAAGGAATTTCATTATAATTTTAAATTTTTTAATCTTTTTTTTAATTTTTTTTGTTTATTTTTTTCTTGTCTTAGTTTTCTTGTTTTTGATCCTTTAAAGAGTGCTTTTTTTTTAGTTCTTTCTTTAATTTTTTTGGTTTTTTTTATTTCTTTTGGTTTTTATGTTTGGTTTTCTTATTTTATTTGTTTGATTTTTTTGAGTGGTATTTTTGTTATCATTGTTTATTTTTCTAGTTTTTCTAAATATATTTATGTTAATATTAATTTTTTTCTTGTTCTTTTTGTTTTCTTGTTTTTTTTTTTTTATTCTTTTTTTTTCTTTTTGGATCCTAGTTACTATAATTCTTTAAATTTTTTTTATTATGATTTGTTTTTTTCTTTTATTTTTTGGGTTGTTTTTTGTTTGTTTTTTTTTATAAATTTTATTAGTTTTTTTCTTTGTTTTTCTGGTGGTCTTCGACTATATTAATTTTGGTTTATTAGTATAATGAGTATATTTGATTTCCAATCAAATGGTTATTAAACTATGCTATTTTAGTTTATATAAAATGTCTGATTTGTAATTAGAAGAATTTTTAGCAACTTTCTAGTTTTTGTTTTTTATAGTACTAATCATAAAGATATTGGTAGTATTTATTTAATTTTTGGTTTATGAGCTGGTATAGTTGGTTCTGCTCTTTCTATAATTATTCGTATCGAGTTAAGTAAACCTGGTATGTTTATTGGGGATGGTCAATTGTATAATTCTATTTTAACTGCTCATGCTATTTTGATAATTTTTTTTATGGTTATACCTAGTATGATTGGTGGTTTTGGTAATTGAATGGTTCCTTTAATATTAGGTGCGCCTGATATAAGTTTTCCTCGATTGAATAATATTAGTTTTTGATTGTTACCTGCTTCTATTTTTTTGGTTTTTTTGGCTTGTTTTGTTGATAATGGTTTAGGTACTAGTTGAACTATTTATCCTCCTTTATCTACTTCAGGTCATCCTGGTTCTAGTGTTGATTTGGCTATTTTCAGTTTACATCTTTCTGGTGTTAGTTCTATTTTAGGTGGTATTAATTTTATGTGTACTGTTAAAAATTTACGTTCTAGTTCTGTTTCTCTTAATAATATGAGTTTATTTATTTGGACTATTTTTGTTACTGTTTTTTTATTGGTTTTGTCTTTACCTGTTTTAGCTGGTGCTATTACTATGTTGTTAATTGATCGTAATTTTAATGGTTCTTTTTTTGATCCTAGTTTTGGTGGTAATCCTTTGATTTATCAGCATTTGTTTTGGTTTTTTGGTCATCCAGAAGTTTATATTTTAATTTTACCTGCTTTCGGTATTATTAGTCAATGTACCTTGTATTTGACTGGTAAAAAAGAAGTTTTTGGTTATTTGGGTATGGTTTATGCTATTTTAAGTATTGGTTTAATTGGTTGTGTAGTTTGAGCTCATCACATGTATACTGTTGGTATGGATTTTGATTCTCGTGCTTATTTTACTGCTGCTACTATAGTAATTGCTGTACCTACTGGTGTAAAAGTTTTTAGATGGTTAGCTACTTTTTTTGGTACTGTTATAGTTTATCAACCTTTGTTATTTTGAGTTATAGGTTTTATTTTTTTATTTACTATTGGTGGTTTAACTGGTGTTATATTATCTAATTCTAGAATTGACATTATTTTACATGATACTTATTATGTAGTATCTCACTTTCATTATGTTTTAAGTCTTGGTGCTGTTTTTGGTTTGTTTGCGGGTGTTACTTTGTGATGATCTTTTATTACTGGTTTTGTTTTGAATAAAATTTATATGTATTCTGTTTTTTTTTTATTTTTTATTGGAGTTAATATGACTTTTTTTCCTTTACATTTTGCTGGTTTACATGGTTTCCCACGAAAATATGTGGATTATCCAGATGTTTATTCTTTTTGAAATGTTTTATCTTCTTTTGGTTCTCTTATTAGTATTTTTTCTCTTTTTTTTTTTGTTTTTGTTCTATTAGAATCTTTTATTAGTTATCGTGTTTTAGTTGTTGATTACTTTAATGGTGTTAGACCTGAAAATACTAATTTAGGTTATAATTTTTTTCATAGTTTTCAAGATGGGGTTTATTTGAGAGTACCTCATAATTAATTGTTTTTATTTTTTATTGGTATTTTTTTTCTTTTTTATAAATTTCGACGTTTTATTTTTATTATTATTTCTTTTGAATTTTTAATGATGGGAGTTTTTTATTTGTTTTCTTTTTTTTTTGGTTTTTTTTCTTTTTTTTACTTTTTATGTTTTAGTGTCTTTTGTAGTCTTATGGGTGTTGTTTTAATAGTTTATTTTATTAAGTTTTATGGTTGTGATTATGTTTTTTTTTAAAATCACATANNNCCATACCCCAATTGAGTGGTTAGCTTAAGTTTAAAGCACCGGATTTTTAATCCGGGGATTGATCTGCTTAAAACTGTTTTTATTTTGATTTGAAATCAAAATTTGGATTTTTCCGCAGTTTTTGTCTTTATTTTTGATTTTTTTTTATTGTTTTTTGTTTTTGTTTTTTGTTTTTGTTTTTTGTTTTGTTTTTGTTTTTTGTTCCTTTTTTTAAGTTTTCTTTCTTTTTTTTTGATTTTGGTTTTATTGTTTTTAAGTTTAATTTTTATTTAAATAGTATTGTTTTTTCTTTTGTTTTGATTTTGATTTCTGTTAGTGTTTTTTTTTATAGTCTTTATTATCTTAATATGGAAATTAATTTTTTTTATTATTTTTTTGTTTTGCTTGTTTTTATTTGTAGTATGTTTTTTTTGGTTTTTTGTGATAGTGTTTTTTTTGTTTTGCTTGGTTGAGATTTGTTAGGTATTTCTAGTTTTTTTTTGGTTCTTTTTTATAATAATTGGGATAGTTGTAGGGGTTCTATGAATACTGTTTTAACCAATCGTATGGGTGATTTTTTTATTTTTGTTTTTTTTTCTTTGTCTTTTTTTACTTTTTTTAATTTTTTTAGTTTTTCTTATTTTTGTTTTTATTCTTCTTTTTTTCTTGTTTTGGCTGCTTTTACTAAGAGTGCTCAGTTTCCTTTTGGTGGTTGATTACCTAAGGCAATAAGTGCTCCTACTCCTGTTAGTTCTTTGGTACATAGTAGTACTCTTGTCACTGCTGGTATTGTTTTGATGATTAAATTTAATGTTATTATTATGAGTTCTTTTCTTTTGAAGTTGGTTCTTGTTTCTGGTGTTTTTACTATGTTTTTTTCTAGTTTTTGTGCTTTATATGAGAATGATTTAAAGAAGGTTGTTGCTCTTAGTACTTTATCTCAAATGGGTCTTTCTATGGTTTCTTTTGGTTTTGGTTTGAGTTTTCTTTGTTATGTTCATTTATTGAGTCATGCTATTTTTAAGAGTTGTCTTTTCATACAGATTGGTTATTTGATTCATTGTTCTTTTGGTCAACAGGATGGTCGTGGTTATTCTTTTGGTAATTTACCTTATTTTGTTCAGCTTCAGATTTTGATTACTCTTTTTTGTTTGTGTGGTTTGTTTTTTTTGAGTGGTTCTGTTAGTAAAGATTATATTCTTGTTTATTTTTTTTCTAATTATTTTATGTTGTTTTTTTCTTTTTTTTTTTTTATTTCTGTTTTTATTACTTTTTTATATAGTTATCGTATTTGAAGTAGTCTTTTTTTAACTTTTTTTAATTCTTTATATTATAGTTGTAGTAGTTTTTTGTTTTTTTTTATTAGTATTCCTTTGGTTTTTTTTTCTTTGTTTTTTATTTGGTGATTGAATCTTAATTTTTTTAGAATTCCTGTTGTTTTTGTTTATATTGATTTTTATTTTTTTTTTTTTTTTATTTTATTGTTCTTGTTTTTTTATTTTGTTGTTTTTAAGTTTTTGTCTTTTTCTGTTTATTGTTTTTTGATAGATTATTTTCCTATTTTGTTTACTCGTTTTTTTTATGATTTTAAGTTTTTTGATTTGTTTTTGAATAAGTTAAATTTTACTTTTTTCTCTTTTTTTTCTTTTTCTAGTTTTGTTTCTATATCTTTTTATTTTAATAAATTTAATTTTTTAGTTGTTTTCATTTTTCTTATTTTTGTTGTTTTTTAGGTACCTAATTTATTTTTTTAGTTTTTTAAAGTTTTTTTTTTTATTGATTTTTTTTTTTTTTTATGATTTTTTTTTTTTGTTTTTTTCTTTTGCTTTTTGTTTTTTTTGTTTTAGTTTTTTTTGTTGGTCTGGTAATTTTTTTTTAATTGATTCTTATTTTTATGTTGCTGTTTGTTTTATGTCTGTTTTTATTTTTTCTTTGGTTTTGGTTTCTGAGCGTCATCGTGTTATTATTTTTTTTTCTAAGGTTCTTTTGGTTATTTCTTTTTTTTTTTTTTTTTCTTATAGTGTTTTTTATTTGTATGTTTTTTTTGAGCTTTCTATAGTTCCTATTATTATTTTAATTCTTGGTTATGGTTATCAGATTGAGAAGGTTAATTCTTTTTTTTATCTTGTGTTTTATGCTACTTTTTGTAGTGTTCCTTTTCTTTTTGTTTATTTTAGTTTGGATTTTTTTTTTGTTGTTCCTTATTTTGATTGTTTTATTTCTTGGGAAATGGTTTTTATTATTAGTTTGGCTTTTATAATGAAATTTCCTGTTTTTTTTTTACATCTTTGGTTACCTAAAGCTCATGTTGAAGCTCCTACTTCTGCTAGTATTTTATTAGCTGGTTTGTTATTAAAGTTTGGTACTGTCGGGTTTGTTCGTATTATAAAGAGTCTTAGTTATTGTCATATTAATTATTGGTTTTTTTTTTCAGTTTTGGGTATGTTTATTTCTTGTTTTGTTTGTGTTTTTCAGAGTGATTTTAAGTCTTTAGCTGCTTATTCTTCTGTTGTTCATATGAATTTTTTGTTGTTTTTTCTTTTGTTTTTTGGTTTATATTCTAAAACTGGTAGTTTTTTAATGATAGTTTCTCATGGTTATACTTCTTCTGTTATATTTTATTTTATTGGTGAGTTTTATCGCTCTTTAGGTAGTCGAATGATTTATTTTTTGAATAGTTTCATGTCTTCTAGTTTTATTTTTTCCTTCTTGATTTCTTTGGTTTTTTTATCTAATTGTGGTATACCTCCTTCTATTTCTTTTTTTTCTGAGTTTTTTTCTTTTTCTGGTTTTTTTTCTTTGTTTTATAATGTTTTTTTTTTGGTTTTTTTTTATTTTTTTGTTTCTTTTTATTATTGTGTTTATATTATTGTTATTTCTTTTTTAGGTAAGAAGTTTTTTTTTTTTAAGAGTTGATTTTTTTTTTGATCTCTTCCCTTAATTTTTTTTTGTTTTAATGTTTTTGGTTTTTTTTTATTTTTTTAATAGATTTAAGTTAAGTTAAACTATTAGTCTTCAAAACTAAAAATTTTATCTATAAGGTATTTAGTAGGAATTTTCTATATCCAATTGCGGTTTGGAAGTTTTTTTACCTTAACAAATTTTAGGCGAGTCTTCTAAACTTGTTTTGGGTTTTCCCGTTTGTTTTTTAAGTTTTTTCATAATTTCCATGTTTTGAGCTTTTCTACTTATCCTTTTTTTATGTTTATTTCTTTAAGTTCTCTTTTTTCTTCTTTTGTTGTTTTTTTTAAGTTTGGTATTTTTTCTTTTCTTTTTTTTTCTTTTTTTTCTTTTTTAGTTCTTATTTTTTGTTGGTTTAAAGATATTTGTATGGAGGGTCTTTGTGGTTATCATAATTTTTATGTTATAGATGGTTTCAAGTTTGGTTTTGTTTTGTTTATTTTTAGGGAATTTATGTTTTTTTTTAGTGTTTTTTGGTTTTATTTTGATTCTGCTTTGGTTCCTGCTCATGAGATTGGTTGTGGTTGGGGATTTTTTGGTTTGGATAAGATCAATCCTTTTGGAGTTCCTCTTTTGAATACTGTTATTCTTCTAAGAAGTGGTGTTACTGTTACTTGGTCTCATTATTGTCTTTTGAATAATTTTTATTGTTTAGATGGTTTAATTTTGACTATTCTTCTTTCTTTTATTTTTATTTTGGTTCAGTTTTTTGAGTATAAGAGTTCCAGTTTTTCTATTTCTGATGGTGTTTATGGTAGTATTTTTTATTTTTCTACTGGTTTTCATGGTTTTCATGTTATTCTGGGTGCTATTTTTTTGACTTATAATCTTTTTCGTTTTTTATTGTATCATTTTAATTATTCTCATCATTTGGGTTATGAGTTTTCTATTTTGTATTGGCATTTTGTAGATGTTGTTTGGTTATTTTTATTTGTTTTTGTTTATTGGTGAGGTTATTAGGTTTTATTTTTACTTTTTGGATTTTTTTAACTTTTTTGATTTTTTTATTTTTGTTTTTGTTTTACAGTTTATTTTTTGTCAAAAGGATAGTCTAATTAATGTTTTTTTCAATAAGTTTTTTTCTTTTTTAGTTGGTGTTTTTTCTTATAATTCTTCTTGTTTCATCAGATATATTTTTTCTTCTTTTATTTTTGTTTTTTTGTTGACTTGCTGTTTTGGTGGTTATTTTAGTTATTCTTTTTGTCCTTTGGGTATTATTGAGTTTACTTTTTTTTTTTCTTTTGTTTCTTGATTTTCCACTTTTTTGTTTTTGATTTCTAGTCAGAAGTTTTCTGTTTATATGAAGAAGTCTGGTGATGGTTTTTTTAAGACTTTTTTTTTACTATTTGTTGAGATTATTAGTGAGTTTAGTCGTCCTATTGCTTTGAGTGTTCGTTTGTTTGCTAATATTATAGTTGGTCATGTTATTAGTGCTTGTTTTTATGTTTTTTTTGAGTGTGTTTTTGGTTTTTCTTTTTTAATTGTTTTTGCTATTGTTTTTGAGTGTTTTGTTTTTATTTTGCAGAGTTATATTTTTTCTCGTTTAATTTATTTATATATTAACGAGTAGCTTTTTAGTTTATTTAAAATTTTTACTTGTGGTGTAAAAGAAATTTGAGCTTTGTAAGTTAGTTCAAGTAGAATTTTTGTTTTTGGTACAAATGGTTATCTTACATTGAGGATTATTTTAATTTAGAATATTTAGCTGTTAACTAAAAGGTTTATCTTCATAAGAGTTTAGTTTATATATAAAATATTAAATTGTAAATTTAAAGTTTTTTGCTCTTGCAGTAATTAGTTTAATTAAAATATAACATTTGGATTGTTAAGTTTTTTTACTGATTTTTCTTTTATTTTTTTGTTATTTTTGTTTTTTTTTTAAATTGTTTTATTTGTAATATTATTTTTTGATGGAGTGTTTTTTTTTTAATGACTCTTGTTTTTGTTTTTTTAAATTTTAATAATTCTTATTCTTCTATTAATTATTTTATTTTTCAGGAGTTTCTTGGTTTGCTTTTTGTTTTTTTTTCTTTTGGTGTTTTTCAATTTTTTATTATTTTATTGAAGGTCGGTGTTTCTCCTTTTCATTTTTGGTGTTTAAATATTTTTAATGGTCTTAGAGGTTTTAGCACTTTTTGATTTCTTACTTTTCAAAAGTTACCCTATTTTCCTGTTTTTTCTTTTATTTTTGATTATAGTTTTTTTTTTTTTCTTGTTTTTGGTATTATTTTTTGTTATTTCAATCTTTTTTTTTGTAAATCTTTTAAGAGTATAGTTTTTATTTCTTCTGTTGAGTCTTTTAATTGGTTGTTAATTTCTCTTTTTTCTTCTTTGTTTTCTGGTTTTTTTTTGTTTCTTTATTATGTTTTTGTTATGTTTTTTTTGTTGGATTACAGTTCTGCCAAAGGTTATGATTTTTATAATTGGGAATTGGTTTTTCTTTTTATAAATTTTCCTATGACTATTACTTTTTTTATTAAAATTTTTTCTATTATTTTTTTTTTTAATATTAGTTCTTTTTATCTATTGTTTGTTTTATTTTTAATGGTTTTTTCTGTTTTTGGTTTTGGTTTTTGGTTTTTTAATGTTGGTTTAAAATTTAGTTATTATGGTTTTTATAATTTTAGTTTTTTTTATTTTGTTTTTTTTCCTTTGATGTTTTTTTGTCTTTTTTAAAAGAGTTTTAGTTTATATAGAATTTATCACTTACAATGATGGGGTTTAAACTCTTACCAATTTAGTAAAATTTTATTATATTGCTTTGATATGGCAAAGTTCTTTTTGATTTGGTATTTTTTGTTTTATTTCTAGTAGCTCTTTTTTCTTTTTTATTTGCTTTTTTTTTTTATTTGTTTGTTTATTTTGCTTCTTTTTTTGATTTTTATTTTTGTAAGTCTTCTTCTTTTGAGAGTGGTTTTATGAGTGTTGGTTTGATTCAGAATTCTTTTAGAATTCACTTTTTTGTTATTATAATTATGTTTGTTGTTTTTGATCTGGAGATTGTTATTTTTATTGGTATTCTTATTTCTGATTTAAATTCTTTTATTTGTTTTTTTTTTTTGTTTTTTTTTTTGTTCTTGTTTTTTTATATGGAGTGGTATTATGGTAAGCTTGTCTGAAATTTTTAATAGTAAAAAACTTTATTATAATTTAGTATATCTCGTTGTCGTTGAGAAGGTTTTAAGTTTTATCTTATTATTATATTTTTTTTTTTTTTTGTTTTTAGTATCAAAAGCCAGTTGGGGTTTTGATATATTWTATATTWTATATTATAAAAATAATATAAATATAATATATTTATTAATTATATTTATATATAAATAATTATATTTATATATATAAATAATTATATTTATATTATTTTTATTATGTATRTATGTATATTTATGTTGATATTAATTTGTTAATATCATATCCTTTATTTAGGATAATTATTTGAGGAAAATTTTATTAATTAGGTAAACTTGTTTCATTTAAGCTGATGAACTTTGGACTTTTTTAAGTCTCAAAAGTTTCAGTAAAACAAGTTTACCTAATTAATGGTTTTATTTTAATTGAAATTATATGTCTATAAGTTCGATTAAAATAAAATTTTGTAGTATGATTGTNNNNNNNNNNNNNNNNNNNNNNNNNNNNNNNNNNN
>Iran_Human_17
GTCGTTTATTTTTCGATTTTTTTATTTATGATTTTATTAGTTTTTTTTGTTGTTTTTTTTGTTATGCAGAGTATTGCTTTTATTACTTTATATGAGCGTCATTTGTTGGGTCTTAGTCAATCTCGACTTGGTCCTACGAAGGTAGGTTTTTTTGGTGTTTTACAGGCTATTGTGGATGGAGTTAAGCTTTTGAGTAAAGAACAATTTTTACCTTATAATTCTTCTTATTTTTTTTTTTTATTTATTCCTTCTGTTTCTTTTTGTTTGATATATTTGGAGTGGTTTGTTCTTCCTTTTTTTTTTGATTTTTTTACTTTTGATTATTCTGTTTTGTTTTTTCTTTGTTTAGTTGGTTTTTCTGTTTATACTACTTTAATTTCTGGGATTGTTTCTAAATCTAAGTATTCTATAATTGGTTCTATTCGTGCTAGTAGTCAGAGTATTTCTTATGAAATTTCTTTTACTTTTTTTGTTTTTTGTGTTGTTCTTCATGTTGGTGTTTTTAGTTTTTTTAGTTTTTTTAGTCTTAGTATAATTGTTCTTTTTTTTCCTTTTCTTATTATAATTATTGGAGAGCTTAATCGTGCTCCTTTTGATTTTTCTGAGGGTGAGAGTGAACTTGTTAGTGGTTATAATATTGAATGTTCTAGTGTTGCTTTTGTTCTTTTGTTTTTGAGTGAATATGGTGTTTTGATTTTTTTTTGTGTTCTTTTTTCTTTTTTATTTTTTAGTGGTTCTGTTTTTATGTCTTTTGTTATTTTTTCTTTTTTGATTTTTATTCGTAGTTCTTTTCCTCGTTATCGTTATGATATGATGATAGGGTTTTTTTGATTTATTATGTTACCTATTTCTATGATTTTGTTTTTATTTTTTTGTTTGTTATTTTTTTAGGGATTTAGTTTATATTAAAATGTTTGTTTTGCATACAAAAGAATTTTTTCTCTGGATTTTTTTTTTTAGTTTATAGATTTGATTATGGTCATTGTAATGATAAAATGGTGTTATATAATTTTTAATCACTTGAGTGGACAATGTTTTTCTATCCCGGCAATGTATTGCTTGTATAAACTCAGTACCAGAATAATCGGATAGACTGAGTAAGCTTATACCCTAAATGTGTTTTGGCCATGGTTTTTTTTTTGATTTTTTTAGAACTGTTTAGTGCAATGTGCAGTTTTTTTTTGTTGTTTTGTCTTGGTCAATAAGATTAGACAAATGACCTGGATTAGTACCCAGTTAATCTAAATTTAAAAGTTGCAGGAGTAAAGTAATATTTAAACTGTAATAATATTGGCGGATTTTTTAATTATCTTTGGAGGTTGAGCTGTAATTGAGAACCCTCATTATCAGCTTTGATTTTTGTCGCATGTATGATCGTTTATGTCCTTCTTAAAGAGGTGCATTAAAAATTATTTGGTGTTTAATCAATGATATTTATTAAAACAGATAAATACCTGGTATATATCAAAGTTTTCGTTTGACCTACAATATCTTATGTTTCGGATAAGGGGGAGAGATTCTTCTTTGAAGTTGTAAAAGACAGTAAATGCTTTTTAATGTAGCATTGAAGTATTTAGAGAAATCGTACAAATCATCCATCAATTGCCCACAGGGGAGTAAGTTGTAGTAAAGTAGGTGTAGGGGAATCTGTACCTAGTTTAAGTTGGTTATATTTTAATAATTTGGTTTTTTTCCAAGTGTTTTTTCCTTCTTTAATAAGTTAGTATATTTCAGTACATTGGGTTCATATCCTAAAGGAGAATTTTCACTTATTTTTTTTTGTTTTTTCTGTTTAATTTTTTTTTTTTTAAGGGTNNNNNNNNTAGGTTCTTGTGAGTTATTAGTATAAGAAGTATTTTTAATTGCAAATTAAAAGGTTGATAGCTTTTTTTATTCTTTTAAGTTTTTAAATGTTCCTGTTAGTTTTTCTTTATCTGTTTTGTGGAATTTTGGTAGTATTTTGGGTATGGTTCTTTTTTTTCAGATTTTTAGTGGTTTGTTTTTATCTTTTTATTACGTTGCTGATGGTTTTAATTCTTTTTCTAGTGTTCAGTATATTATAAGTGATGTTAATTTTGGTTGGGTTTTTCGTATTTTACATTTTAATGGTGCTAGCTTATTTTTTTTTTTTTTGTATTTGCATTTTTTTAAGGGTCTTTTTTTTTGTAGTTATCGTTTGTCTGGTACTTGGATTGTTGGTTTAACTATTTTTTTTTTTGTTATAATGGAGGCTTTTATAGGTTATGTTTTGGTTTGGGCTCAGATGAGTTTTTGAGCTTCTGTTGTTATTACTAGTCTTTTAAGTGTTATTCCTTATTTTGGTTTTTCTATTGTTTATTGAATTTGGAGTGGTTTTTCTGTTGTTAATTCTACTCTTAAGTTTTTTTTTGTTATTCATTTTTTAATGCCTTGATTGGTTTTTCTTTTAGTTTTTGTTCATTTGTTTTTTTTACATTCTACTGGTAGGACTTCTGTTCTATATTGTCATGGTGATTATGATAAAATTAGTTTTTTTCCTTATTATTTTTATAAAGATTCTTATAATTTGGTTGTTTTTTTCCTTTTTTTTATTTTTTCTTTTTTTTTTCCTTTTTTACTTGGTGATCCTGAAATGTTTGTTGAGTCTGATCCAATAGTTAGACCTGTACATATTGTTCCTGAGTGATATTTTTTGTTTGCTTATGCTATTTTGCGTGCTATTCCTAATAAAGTTTTAGGTGTTTTTTTTCTTGTTTTTAGTATTTTTATTTTTTATTTCTATGTTTTTTTTAATAATTATTATAGTGTTCTTGATAATTTGAATTTTTTTTTGGTTGTTTTTTTTATTTTGGTTTCTGTTTTTTTAAGTTGGTTGGGTCAGTGTCATGTTGAATATCCTTTTATTAATTTGAGAGTTGTTTTTTCTTTTTTGTATTTTTTTTTTGCTTTTTTAATTGTTTTTTCTCGATTTTTAACTAAATTTATTTTTTCTTAGTAAACTTAGTATAATTTATTATATTGGATTTAGGATCCTGGGATTTTTGTTTACTTTTAATTATTTTCAAGGTTATATGATAGGGTTTTCTAATAATTATCTTTGTAGATATATAGATTGGTTCCATAATTTTAATTGTAGTTTATTATTTGGTGTTTTATTTTTTGTTTTTATAGTTATTGTTAATCTTTTTGTTAATTCTTATTATTTTAAAAGTCATAATATTGAGTATCAATTTGGTGAGTTTTTGTGTAGTTTGTTACCTTTATTTATTTTGGTTTTTCAAATGTTTCCTTCTTTATCTTTGTTGTATTTTAGTGGTTTGTCTTATTTGGATAGTAGTTTAACTGTTAAAGTTGTAGGTCATCAATGGTATTGAAGTTATGATTATAGAGATATTGGTATTGAGTTTGATTCTTATATGAAGTCTATTGATTCTTTATTAATTGGTGAGCCTCGTTTATTAGAAGTTGATAATCGTTGTGTTGTTCCTTGTGATACCAATATTCGATTTTGTATTACATCAGCTGATGTTATTCATTCTTGATCTCTTCCTTCTTTTTGTATTAAGCTTGATGCTATGAGTGGTATTTTAAGTACTGTTACTTGTAGTTTCCCTATGGTTGGTGTTTTTTATGGTCAGTGTTCTGAAATTTGTGGTGCTAATCATAGTTTTATACCTATTTGTTTGGAGGTTTCTTTGTTGGAAAATTTTAAAGACTGGTGTTATTTAATGTCTAGTTAATTTTGAGGTATTAGTATATTTTAGTATTATTCTTTTTCGAGGAATCGGATTTATACCTTTATTGAATTAGCATAATTTAATGTATTTGTTTTAAGCGCAAAAGATTTTATTCAATTTTACTCTTTTAGTTTATAAAAAATATGACTTTGAAGCAGTTAAGAATCGTAGAGTATATTTTTTTTTTATATATATATTAGTATTGCATACTATGTTAGGATATTTTCAAAGATTTTGATAAATAGAAACAAAGTGTTTAAGGTGTAGTTTTTTTTTTTGTTACAAAAATAATTTTACTACTCTTAGTGTTGATACATCGAACTTTGTGATATCTGTTTTTAATTTTTATATTAGAAAATTATATATTGTTTTTTTTTTTTGTAGTTTTAATAATTTAAAGTTTTTTTGTTTTAAGTTTTATAACTTTACTACTTCTCTTTTYTTTTTTTTTTTTTAACTATAATTCTTTATAGTTTTTATTATCTAACAATTAGTAAATTAATAAATTATGTTTTTCTTTTTAATATAAATGAATTACTAATTATCTGGTCAAATGTTTATTAAAGACTTAGGATTTATATTAAATCTGTCTTCTGCCCTATGGTTTTTTTAAATGGCAGTCTTAGCGTGAGGACATTAAAGTAGCAAAATAATTTGTGCTTTTATTGGGTTCGAGTATGAATGAAGTTTTGGCTGGTGATATTTTTTTTTTTTTTTGAATTTAATATACATCTAAGAAGAGATGTTTATAATAAAACAAAGATAAGTCTTCGGAAATTTTATTTCTATTAAAAATTTTTTTTTTTAGTAATTTATCTAGGGAAGATTATTATATAATTTTTTTTTACTATTTTTAATTTAAAAAATTACTCCGGAGTTAACAGAAAAACATGCCTTATGTAGTTCTTATATTTTGGTAAGTTTTACATCGATGTTGTATCTTTATTAGCTGAAGAGGAGAAAATTCAGTTTTTTAGACTGTTCTTCTTTTAATAAATAAAACGTGATATTAGTTTAATTCATCGTGAGATAGAATTGTTTATCTTGTTTATTATTTTTTTTTATCGGGATTAGTACGAAAGGAATTTCATTATAATTTTAAATTTTTTAATCTTTTTTTTAATTTTTTTTGTTTATTTTTTTCTTGTCTTAGTTTTCTTGTTTTTGATCCTTTGAAGAGTGCTTTTTTTTTGGTTCTTTCTTTAATTTTTTTGGTTTTTTTTATTTCTTTTGGTTTTTATGTTTGGTTTTCTTATTTTATTTGTTTGATTTTTTTGAGTGGTATTTTTGTTATTATTGTTTATTTTTCTAGTTTTTCTAAATATATTTATGTTAATATTAATTTTTTTCTTGTTTTTTTCGTTTTCTTGTTTTTTTTTTTTTATTCTTTTTTTTTCTTTTTAGATCCTAGTTATTATAATTCTTTAAATTTTTTTTATTATGATTTGTTTTTTTCTTTTATTTTTTGGGTTGTTTTTTGTTTGTTTTTTTTTATAAATTTTATTAGTTTTTTTCTTTGTTTTTCTGGTGCTCTTCGACTATATTAATTTTGGTTTATTAGTATAATGAGTATATTTGATTTCCAATCAAATGGTTATTAAACTATGCTATTTTAGTTTATTTAAAATGTCTAATTTGTAATTAGAAGAATTTTTAGCAACTTTCTAGTTTTTGTTTTTTATAGTACTAATCATAAAGATATTGGTAGTATTTATTTAATTTTTGGTTTGTGAGCTGGTATGATTGGTTCTGCTCTTTCTATAATTATTCGTATCGAGTTAAGTAAGCCTGGTATATTTATTGGGGATGGTCAATTATATAATTCTATTTTGACTGCTCATGCTATTTTGATAATTTTTTTTATGGTTATACCTAGTATAATTGGTGGTTTTGGTAATTGAATGGTTCCTTTGATATTAGGTGCACCTGATATGAGTTTTCCTCGATTAAATAATATTAGTTTTTGATTGTTACCTGCTTCTATTTTTTTAGTTTTTTTGGCTTGTTTTGTTGATAATGGTTTGGGTACTAGTTGAACTATTTACCCTCCTTTATCTACTTCAGGTCATCCTGGTTCTAGTGTTGATTTGGCTATTTTTAGTTTACATCTTTCTGGTATTAGTTCTATTTTAGGTGGTATTAATTTTATGTGTACTATTAAAAATTTGCGTTCTAGTTCTGTTTCTCTTAATAATATGAGTTTATTTATTTGGACTATTTTTGTTACTGTCTTTTTGTTGGTTTTGTCTCTACCTGTTTTAGCTGGTGCTATTACTATGTTGTTAATTGATCGTAATTTCAATGGTTCTTTCTTTGATCCTAGTTTTGGTGGTAATCCTTTGATTTATCAGCATTTGTTTTGGTTTTTTGGTCATCCAGAAGTTTATATTTTAATTTTACCTGCTTTTGGAATTATTAGTCAATGTACTTTATATTTGACTGGTAAAAAAGAAGTTTTTGGTTATTTGGGTATGGTTTATGCTATTTTAAGTATTGGTTTAATTGGTTGTGTAGTTTGAGCTCATCACATGTATACTGTTGGTATAGATTTTGATTCTCGTGCTTATTTTACTGCTGCTACTATAGTGATTGCTGTCCCTACTGGTGTTAAGGTTTTTAGATGGTTAGCTACTTTTTTTGGTACTGTTATAGTTTATCAACCTTTGTTATTTTGAGTTATAGGTTTTATTTTTTTATTTACTATTGGTGGTTTAACTGGTGTTATATTATCTAATTCTAGAATTGATATTATCTTACATGATACTTATTATGTAGTGTCTCATTTTCATTACGTTTTAAGTCTTGGTGCTGTTTTTGGTTTGTTTGCAGGTGTTACTTTGTGGTGATCTTTTATTACTGGTTTTGTTTTGAATAAAATTTATATGTATTCTGTTTTTTTTTTATTTTTTATTGGAGTTAATATGACTTTTTTTCCTTTGCATTTTGCTGGTTTACATGGTTTTCCACGAAAATACATGGATTATCCAGATGTTTATTCTTTTTGAAATGTTTTATCTTCTTTTGGTTCTCTTATTAGTATTTTTTCTCTTTTTTTTTTTGTTTTTGTTTTATTAGAATCTTTTATTAGTTATCGTGTTTTAGTTGTTGATTACTTTAATGGTGTTAGACCTGAAAATACTAATTTAGGTTATAACTTTTATCATAGTTTTCAAGATGGGGTTTATTTGAGAGTGCCTCATAATTAATTGTTTTTATTTTTCATTGGTATTTTTTTTCTTTTTTATAAATTTCGACGTTTTATTTTTGTTATTATTTCTTTTGAATTTTTGATAATGGGAGTTTTTTATTTGTTTTCTTTTTTTTTTGGTTTTTTTTCTTTTTTTTACTTTTTATGTTTTAGTGTTTTTTGTAGTCTTATGGGTGTTGTTTTAATAGTTTATTTTATTAAGTTTTATGGTTGTGATTATGTTTTTTTTTAAAATCACTCAATCTCAAACCCCAATTGAGTGGTTAGCTTAAGTTTAAAGCACCGGATTTTTAATCCGGGGATTAATCTGCTTAAAACTGTTTTTATTTTGATTTGAAATCAAAATTTGGATTTTTCCGCAGTTTTTGTCTTTATTTTTGATTTTTTTTTGTTGTTTTCTGTTTTTGTTTTTTGTTTTTTTTTTTTGTTTTGTTTTTGTTTTTTGTTCCTTTTTTTAAGTTTTCTTTTTTTTTTTTTGATTTTGGTTTTATTGTTTTTAAGTTTAATTTTTATTTAAATAGTATTATTTTTTCTTTTGTTTTGATTTTGATTTCTGTTAGTGTTTTTTTTTATAGTCTTTATTATCTTAATATGGAAATTAATTTTTTTTATTATTTTTTTGTTTTGCTTATTTTTATTTGTAGTATATTTTTTTTGGTTTTTTGTGATAGTGTTTTTTTTGTTTTGCTTGGTTGAGATTTATTGGGTATTTCTAGTTTTTTTTTAGTTCTTTTTTATAATAATTGGGATAGTTGTAGTGGTTCTATGAATACTGTTTTGACTAATCGTATGGGTGATTTTTTTATTTTTGTTTTTTTTTCTTTGTCTTTTTTTACTTTTTTTAATTTTTTTAGTTTTTCTTACTTTTGTTTCTATTCTTCTTTTTTTCTTGTTTTAGCTGCTTTTACTAAGAGTGCTCAGTTTCCTTTTGGTGGTTGATTGCCTAAGGCGATGAGTGCCCCCACTCCTGTTAGTTCTTTAGTACATAGTAGTACTCTTGTTACTGCTGGTATTGTTTTGATGATTAAATTTAATGTTATTATTATGAGTTCTTTCCTTTTGAAGTTGGTTCTTGTTTCTGGTGTTTTTACTATGTTTTTTTCTAGTTTTTTTGCTTTATATGAGAATGATTTGAAGAAGGTTGTTGCTCTTAGTACTTTATCTCAAATGGGTCTTTGTATGGTTTCTTTTGGTTTTGGTTTAAGTTTTCTTTGTTATGTACATTTGTTAAGTCATGCTATTTTTAAGAGTTGTCTTTTTATACAGATTGGTTATTTAATTCATTGTTCTTTTGGTCAACAGGATGGTCGTGGTTATTCTTTTGGTAATTTACCTTATTTTGTTCAGCTTCAGATTTTAATTACTCTTTTTTGTTTGTGTGGTTTGTTTTTTTTAAGTGGTTCTGTTAGTAAAGATTATATTCTTACTTATTTTTTTTCTAATTATTTTATGTTTTTTTTTTCTTTTTTTTTTTTTATTTCTGTTTTTATTACTTTTTTGTATAGTTATCGTATTTGGAGTAGTCTTTTTTTAACTTTTTTTAATTCTTTGTATTATAGTTGTAGTAGTTTTTTATTTTTTTTTGTTAGTATTCCTTTGGTTTTTTTTTCTTTGTTTTTTATTTGGTGGTTAAATCTTAATTTTTTTAGAGTTCCTGTTGTTTTTGTTTATATTGATTTTTATTTTTTTTTTTTTTTTATTTTATTGTTTTTTTTCTTTTATTTTATTGTTTTTAAGTTTTTATCTTTTTCTGTTTATTGTTTTTTGATGGATTATTTTCCTGTTTTATTTACTCGTCTTTTTTGTGATTTTAAGTTTTTTGATTTGTTTTTGAATAAGTTAAATTTTACTTTTTTTTCTTTTTTTTCTTTTTCTAGTTTTATTTCTATATCTTTTTATTTTAATAAATTTAATTTTTTAGTTGTTTTTATTTTTCTTATTTTTGTTGTTTTTTAGATACCTAATTTATTTTTTTAGTTTTTTAAAGTTTTTTTTTTTGTTGATTTTTTTTTTTTTTTATGATTTTTTTTTTTTGCTTTTTTCTTTTGCTTTTTGTTTTTTTTGTTTTAGTTTTTTTTGTTGGTCTGGTAATTTTTTTTTAATTGATTCTTATTTTTATGTTGCTGTTTGTTTTATGTCTGTTTTTATTTTTTCTTTGGTTTTGGTTTCTGAACGTCATCGTGTTATTGTTTTTTTTTCTAAGGTTCTTTTGGTCATTTCTTTTTTTTTTTTTTTTTCTTATAGTGTTTTTTATTTGTATGTTTTTTTTGAGCTTTCTATGGTTCCTATTATTATTTTAATTCTTGGTTATGGTTATCAGATTGAGAAGGTTAATTCTTTTTTTTATCTTGTGTTTTATGCTACTTTTTGTAGTGTTCCTTTTCTTTTTGTTTATTTTAGTTTGGATTTTTTTTTTGTTGTTCCTTATTTTGATTGTTTTATTTCTTGAGAGATGGTTTTTATTATTAGTCTGGCTTTTATAATAAAATTTCCTGTTTTTTTTTTACATCTTTGGCTACCTAAGGCTCATGTTGAAGCTCCTACTTCTGCTAGTATTTTGTTAGCTGGTTTGTTGTTGAAGTTTGGTACTGTTGGATTTGTTCGTATTATGAAGAGTCTTAGTTATTGTCATATTAATTATTGGTTTTTTTTTTCAGTTTTGGGTATGTTTATTTCTTGTTTTGTTTGTGTTTTTCAAAGTGATTTTAAGTCTTTAGCTGCTTATTCTTCTGTTGTTCATATGAATTTTTTGTTATTTTTTCTTTTGTTTTTTGGTTTATATTCTAAAACTGGTAGTTTTTTAATAATGGTTTCTCATGGTTATACTTCTTCTGTTATGTTTTATTTTATTGGTGAGTTTTATCGTTCTTTAGGTAGTCGAATGATTTATTTTTTAAATAGTTTTATATCCTCTAGTTTTATTTTTTCTTTTTTAATTTCTTTGGTTTTTTTATCTAATTGTGGTATACCTCCTTCTATTTCTTTTTTTTCTGAGTTTTTTTCTTTTTCTGGTTTTTTTTCTTTGTTTTATAATGTTTTTTTTTTGGTTTTTTTTTATTTTTTTGTTTCTTTTTACTATTGTGTTTATATTATTGTTGTTTCTTTTTTAGGTAAGAAGTTTTTTTTTTTTAAGAGTTGATTTTTTTTTTGATCTCTTCCTTTGATTTTTTTTTGTTTTAATGTTTTTGGTTTTTTTTTATTTTTTTAATAGATTTAAGTTAAGTTAAACTATTAGTCTTCAAAACTAAAAATTTTATCTATAAGGTATTTAGTAGGAATTTTCTATATCCAATTGCGGTTTGGAAGTTTTTTTACCTTAACAAATTTTAGGCGAGTCTTCTAAACTTGTTTTGGGTTTTCCCGTTTGTTTTTTAAGTTTTTTCATAATTTTCATGTTTTAAGCTTTTCCAGTTATCCTTTTTTTATGTTTATTTCTTTAAGTTCTCTTTTTTCTTCTTTTGTTGTTTTTTTTAAGTTTGGTATTTTTTCTTTTCTTTTTTTTTCTTTTTTTTCTTTTTTAGTTCTTATTTTTTGTTGGTTTAAAGATATTTGTATGGAGGGTCTTTGTGGTTATCATAATTTTTATGTTATAGATGGTTTTAAGTTTGGTTTTGTTTTGTTTATTTTTAGTGAGTTTATGTTTTTTTTTAGTGTTTTTTGGTTTTATTTTGATTCTGCTTTGGTTCCTGCTCATGAGATTGGTTGTGGTTGGGGATTTTTTGGTTTGGATAAGATTAATCCTTTTGGAGTTCCTCTTTTAAATACTGTTATTCTTCTTAGAAGTGGTGTTACTGTTACTTGGTCTCATTATTGTCTTTTGAATAATTTTTATTGTTTAGATGGTTTAATTTTGACCATTCTTCTTTCTTTTGTTTTTATTTTGGTTCAGTTTTTTGAGTATAAGAGTTCTAGTTTTTCTATCTCTGATGGTGTTTATGGTAGTATTTTTTATTTTTCTACTGGTTTTCATGGTTTCCATGTTATTTTAGGTGCTGTTTTTCTTACTTATAATCTTTTTCGTTTTTTATTATATCATTTTAACTATTCTCACCATTTAGGTTATGAGTTTTCTATTTTGTATTGGCATTTTGTAGATGTTGTTTGATTATTTTTATTTGTTTTTGTTTATTGGTGAGGTTATTAGGTTTTATTTTTACTTTTTGGATTTTTTTAATTTTTTTGATTTTTTTCTTTTTATTTTTGTTTTACAGTTTATTTTTTGTCAAAAGGATAGTTTAATCAATGTTTTTTTTAATAAGTTTTTTTCTTTTTTGGTTGGTGTTTTTTCTTATAATTCTTCTTGTTTTATTAGATATATTTTTTCTTCTTTTATTTTTGTTTTTTTGTTGACTTGTTGTTTTGGTGGTTATTTTAGTTATTCTTTTTGTCCTTTAGGTATTATTGAGTTTACTTTTTTTTTTTCTTTTGTTTCTTGATTTTCTACTTTTTTGTTTTTGATTTCTAGTCAGAAGTTTTCTGTTTATATGAAGAAGTCTGGTGATGGTTTTTTTAAGACTTTTTTTTTGTTATTTGTTGAGATTATTAGTGAGTTTAGTCGTCCTATTGCTCTAAGTGTTCGTTTGTTTGCCAATATTATAGTTGGTCATGTTATTAGTGCTTGTTTTTATGTTTTTTTTGAGTGTGTTTTTGGTTTTTCTTTTTTAATTATTTTTGCTATTATTTTTGAGTGTTTTGTTTTTATTTTACAGAGTTATATCTTCTCTCGTTTAATTTATTTATATATAAATGAGTAGCTTTTTAGTTTATTTAAAATTTTTACTTGTGGTGTAAAAGAAATTTGAGCTTTGTAAGTTAGTTTAAGTAGAATTTTTGTTTTTGGTGCAAATGGTTATCTTACATTGAGGATTATTTTAATTTAGAATATTTAGCTGTTAACTAAAAGGTTTATCTTCATAAGAGTTTAGTTTATATTTAAAATATTAAATTGTAAATTTAAAGTTTTTTGCTCTTGCAGTAATTAGTTTAATTAAAATATAACATTTGGATTGTTAAGTTTTTTTACTGATTTTTCTTTTATTTTTTTGTTATTTTTGTTTTTTTTTTAAATTGTTTTATTTGTAATATTATTTTTTGATGGAGTATTTTTTTTTTGATGACTCTTGTTTTTGTTTTTTTAAATTTTAATAATTCTTATTCTTCTATTAATTATTTTATTTTTCAAGAGTTCCTTGGTTTGCTTTTTGTTTTTTTTTCTTTTGGTGTTTTTCAATTTTTTATTATTTTATTAAAAGTTGGTGTTTCTCCTTTTCATTTTTGGTGTTTAAATATTTTTAATGGTCTTAGAGGGTTTAGTACTTTTTGATTTCTTACTTTTCAGAAGTTACCTTACTTTCCTGTTTTTTCCTTTATTTTTGATTATAGTTTTTTTTTTTTTCTTGTTTTTGGTATTATTTTTTGTTATTTTAATCTTTTTTTTTGTAAGTCTTTCAAGAGCATAGTTTTTATTTCTTCTGTTGAGTCTTTTAATTGGATGTTAATTTCTCTTTTTTCTTCTTTGTTTTCTGGTTTTTTTTTGTTTCTTTATTATTTTTTTGTTATGTTTTTTTTGTTGGATTATAGTTCTTGTAAAGGTTATGATTTTTATAATTGGGAATTAGTTTTTCTTTTTATAAATTTTCCTATGACTATTACTTTTTTTATTAAAATTTTTTCTATTATTTTTTTTTTTAATATTAGTTCTTTTTATTTGTTGTTTGTTTTGTTTTTAATGGTTTTTTCTGTTTTTGGTTTTGGTTTTTGGTTTTTTAATGTTGGTTTGAAATTTAGTTATTATGGTTTTTATAATTTTAGTTTTTTTTATTTTGTTTTTTTTCCTTTGATGTTTTTTTGTCTTTTTTAAAAGAGTTTTAGTTTATATAGAATTTATCACTTACAATGATAGGGTTTAAACTCTTACCAATTTAGTAAAATCTTATTATATTGCTTTGATATGGCAAAGTTCTTTTTGATTTGGTATTTTTTGTTTTGTTTTTAGTAACTCTTTTTTCTTTTTTATTTGCTTTTTTTTTTTATTTGTTTGTTTATTTTGCTTCTTTTTTTGATTTTTATTTTTGTAAGTCTACTTCTTTTGAGAGTGGTTTTATGAGTGTTGGTTTAATTCAAAATTCTTTTAGAATTCATTTTTTTGTTATTATAATCATGTTTGTTGTTTTTGATTTGGAGATTGTTATTTTTATTGGTATTCTTATTTCTGATTTAAATTCTTTTGTTTGTTTTTTTTTTTTGTTTTTTTTTTTGTTCTTGTTTTTTTATATGGAGTGGTATTATGGTAAGCTTGTTTGGAATTTTTAATAGTAAAAAACTTTATTATAATTTAGTATATCTCGTTGTCGTTGAGAAGGTTTTAAGTTTTATCTTATTATTATATTTTTTTTTTTTCTTGTTTTTAGTATCAAAAGCCGATTGGGGTTTTGATATATTATATATTATATATTATAAAAATAATATAAATATAATATATTTATTAATTATATTTATATATAAATAATTATATTTATATATATAAATAATTATATTTATATTATTTTTATTGTGTATTTATACATTTTTATGTTGATATTAATTAGTTAATATCATATCCTTTATTTAAGATAATTGTTTGAAGTAGATTTTATTAATTAGGTAAACTTGTTTCATTTAAGCTGATGAACTTTGAACTTTTTTAAGTTTCAAAAGTTTCAGATAAACAAGTTTACCTAATTAATGATTTTATTTTAATTGAAATTATATGTATATAAGTTCGATTAAAATAAAATTTTGTAGTATAATTGTATACTATATANNNNNNNNNNNNNNNNNNNNNNNNN
>Iran_Human_20
GTCGTTTATTTTTCGATTTTTTTATTTATGATTTTGTTGGTTTTTTTTGTTGTTTTTTTTGTTATACAGAGTATTGCTTTTATTACTTTATATGAGCGTCATTTGTTGGGTCTTAGTCAATCTCGACTTGGTCCTACAAAGGTAGGTTTTTTTGGTGTTTTTCAGGCTATTGTAGATGGAGTTAAGCTTTTAAGTAAAGAACAATTTTTACCTTATAATTCTTCTTATTTCTTTTTTTTGTTTATTCCTTCTGTTTCTTTTTGTTTGATATATTTGGAGTGGTTTGTTCTTCCTTTTTTTTTTGATTTTTTTACTTTTAATTATTCTGTTTTGTTTTTTCTTTGTTTAATTGGTTTTTCTGTTTATGCTACTTTAATTTCTGGAATTGTTTCCAAATCTAAGTATTCTATAATTGGCTCTATTCGTTCTAGTAGTCAGAGTATTTCTTATGAGATTTCTTTTACTTTTTTTGTTTTTTGTATTGTTCTTCATGTTGGTGTTTTTAGTTTTTTTAGTTTTTTTAGTTTTAGTATAGTTGTTCTTTTTTTTCCTTTTCTTATTATGATTATTGGTGAGCTTAATCGTGCTCCTTTTGATTTTTCTGAGGGTGAGAGTGAACTTGTTAGTGGTTATAATATTGAATATTCTAGTGTTGCTTTTGTTCTTTTGTTTTTGAGTGAGTATGGTGTTTTGATTTTTTTTTGTGTTCTTTTTTCTTTTTTATTTTTTGGTGGTTCTATTTTTATGTCTTTTTTTATTTTTTCTCTTTTGATTTTTATTCGTAGTTCTTTCCCTCGTTATCGTTATGATTTAATGATAGGTTTTTTTTGATTTGTTATGTTACCTATTTCTATGATTTTGTTTTTGTTTTTTTGTTTGTTATTTTTTTAGGGATTTAGTTTATATTAAAATGTTTGTTTTGCATACAAAAGAATTTTTTCTCTGGGTTTTTTTTTTTAGTTTATAGATTTGATTATGGTCATTGTAATGATAAAATGGTGTTATATAATTTTTAATCACTTGAGTGGACAATGTTTTTCTATCCCGGCAATGTATTGCTTGTATAAACTCAGTACCAGAATAATCGGATAGACTGAGTAAGCTTATACCCTAAATGTGTTTTGGCCATGGTTTTTTTTTTGATTTTTTTACAACTGTTTAGTGCAATGTGCAGTTTTTTTTTGTTGTTTTATCTTGGTCAATAAGATTAGATAAATGACCTGGATTAGTACCCAGTTAATCTAAATTTAAAAGTTGCAGGAGTAAAGTAATATTTAAACTGTAATAATATTGGCGGATTTTTTAATTATCTTTGGAGGTTGAGCTGTAATTGAGAACCCTCATTATCAGCTTTGATTTTTGTCGCATGTATGATCGTTTATGTCCTTCTTAAAGAGGTGCATTAAAGATTATTTGGTGTTTAATCAATGATATCTATTAAAACAGATAAATACCTGGTATATATCAAAGTTTTCGTTTGACCTACAATATCTTATGTTTCGGATAAGGGGGAGAGATTTTCCTTTGAAGTTGTAAAAGACAGTAAATGCTTTTTAATGTAGCATTGAAGTATTTAGAGAAATCGTACAAATCATCCATCAATTGCCCACAGGGGAGTAAGTTGTAGTAAAGTAGGTGTAGGGGAATCTGTACCTAGTTTAAGTTGGTTATATTTTAATAATTTGGTTTTTTTCCAAGTGTTTTTTCCTTCTTTAATAAGTTAGTATATTTTAGTACATTGGGTTCATATCCTAAAGGAGAATTTTCACTTATTTTTTATTGTTTTTTTTATTTAATTTTTTCTTTTTTAAGGGGGTANNNNNTAGGTKTTTGGGAGTTATTAGTATAAGAAGTATTTTTAATTGCAAATTAAAAGGTTAATAGCTTTTTTTATTCTTTTAAGTTTTTAAATGTTCCTGTCAGTTTTTCTTTATCTGTTTTTTGAAATTTTGGTAGTATTTTGGGTATGGTTCTTTTTTTTCAGATTTTTAGTGGTTTATTTTTATCTTTTTATTATGTTGCTGATGGTTTTAATTCTTTTTCTAGTGTCCAGTATATTATAAGTGATGCTAATTTTGGTTGGGTTTTTCGTATTTTGCATTTTAATGGTGCTAGTTTATTTTTTTTTTTTTTGTATTTACATTTTTTTAAGGGTCTTTTTTTTTGTAGTTATCGTTTATCTGGTACTTGGATTATTGGTTTAACTATTTTTTTTTTTGTTATAATGGAGGCTTTTATAGGTTATGTTTTAGTTTGGGCTCAGATGAGTTTTTGAGCTTCTGTTGTTATTACTAGTCTTTTAAGTGTTATTCCTTATTTTGGTTTTTCTATTGTTTATTGAATTTGGAGTGGTTTTTCTGTTGTTAATTCTACTCTTAAGTTTTTTTTTGTTATTCATTTTTTAATGCCTTGGTTGGTTTTTCTTTTAGTTTTTGTTCATTTATTTTTTTTACATTCTACTGGTAGGACTTCTGTTTTATATTGTCATGGTGATTATGATAAAATTAGTTTTTTTCCTTATTATTTTTATAAGGATTCTTATAATTTGGTTGTTTTTTTTCTTTTTTTTATTTTTTCTTTTTTTTTTCCTTTTTTACTTGGTGATCCTGAGATGTTTGTTGAGTCTGATCCAATGGTTAGACCTGTACATATTGTTCCTGAGTGATATTTCTTATTTGCTTATGCTATTTTGCGTGCTATTCCTAATAAAGTTTTAGGAGTTTTTTTTCTTGTTTTTAGTATTTTTATTTTTTATTTTTATGTTTTTTTTAATAATTATTATAGTGTTCTTGATAATTTGAATTTTTTTTTGGTTGTTTTTTTTATTTTGGTTTCTGTTTTTTTAAGTTGATTAGGTCAGTGTCATGTTGAATATCCTTTTATTGATTTGAGAGTTGTTTTTTCTTTTTTGTATTTTTTCTTTGCTTTTTTAATTGTTTTCTCTCGATTTTTAACTAAATTTATTTTTTCTTAGTAAACTTAGTATAATTTATTATATTGGATTTAGGATCCTGGGATTTTTGTTTACTTTTAATTATTTCCAAGGTTACATGATAGGTTTTTCTAATAATTATCTTTGTAGATATATGGATTGGTTTCATAATTTTAATTGTAGTTTGTTATTTGGTGTTTTATTTTTTGTTTTTATAGTTATTGTTAATCTTTTTGTTAATTCTTATTATTTTAAGAGTCATAATGTTGAGTATCAATTTGGTGAGTTTTTATGTAGTTTGTTACCTTTATTTATTTTGGTTTTTCAAATGTTTCCTTCTTTATCTTTGTTGTATTTTAGTGGTTTGTCTTATTTAGATAGTAGTTTAACTGTTAAAGTTGTTGGTCATCAGTGGTATTGGAGTTATGATTATAGGGATATCGGTGTTGAGTTTGATTCTTATATGAAGTCTATTGATTCTTTATTGATTGGTGAGCCTCGTTTATTAGAAGTTGATAATCGCTGTGTTGTTCCTTGTGATACTAATATTCGATTTTGTATTACATCGGCTGATGTTATTCATTCTTGATCTCTTCCTTCTTTTTGTATTAAACTTGATGCTATGAGTGGTATTTTAAGTACTGTTACTTGTAGTTTTCCTATGGTTGGTGTTTTTTATGGTCAGTGTTCTGAGATTTGTGGTGCTAATCATAGTTTTATGCCTATTTGCTTGGAGGTTTCTTTGTTGGAAAATTTTAAAGATTGATGTTATTTAATGTCTAGTTAATTTTGAGGTATTAGTATATTTTAGTATTATTCTTTTTCGAGGAGTCGGATTTATACCTTTATTGAATTAGCATAATTTAATGTATTTGTTTTAAGCGCAAAAGATTTTATTCAATTTTACTCTTTTAGTTTATAAAAAATATGACTTTGAAGCAGTTAAGAATCATAGAGTATATTTTTTTTTTATATATATATTAGTATTGCATACTATGTTAGGATATTTTCAAAGATTTTGATAAATAGAAGCAAAGTGTTTAAGGTGTAGTTTTTTTTTTTGTTACAAAAATAATTTTACTACTCTTAGTGTTGATACATCGAACTTTGTGATATCTGTTTTTAATTTTTATATTAGAAAATTATATGTTGTTTTTTTTTTTTGTGGTTTCAATAATTTGAAGTTTTTTTGTTTTAAGTTTTATAACTTTACTACCTTACTTTTYTTTTTTTCTTTTTAATTATAATTCTTTATAGTTTTTATTATCTAACAATTAGTAAATTAATAAATTATGTTTTTTTTTTTAATATAAATGAATTACTAATTATCTGGTCAAATGTTTATTAAAGACTTAGGATTTATATTAAATCTGTCTTCTGCCCTATGGTTTTTTTAAATGGCAGTCTTAGCGTGAGGACATTAAAGTAGCAAAATAATTTGTGCTTTTATTGGGTTCGAGTATGAATGAAGTTTTGGCTGGTGATATTTTTTTTTTTTTTTGAATTTAATATACATCTAAAAAGAGATGTTTATAATAAAACAAAGATAAGTCTTCGGAAATTTTATTTCTATTAAAAATTTTTTTTTTTAGTAATTTATCTAGGGAAGATTATTATATAATTTTTTTTTACTATTTTTAATTTAAAAAATTACTCCGGAGTTAACAGAAAAACATGCCTTATGTAGTTCTTATATTTTGGTAAGTTTTACATCGATGTTGTATCTTTATTAGCTGAAGAGGAGAAATTTCAGTTTTTTAGACTGTTCTTCTTTTAATAAATAAAACGTGATATTAGTTTAATTCATCGTGAGATAGAATTGTTTATCTTGTTTATTATTTTTTTTTATCGGGATTAGTACGAAAGGAATTTCACTATAATTTTAAATTTTTTAATCTTTTTTTTAATTTTTTTTGTTTATTTTTTTCTTGCCTTAGTTTTCTTGTTTTTGATCCTTTAAAGAGTGCTTTTTTTTTAGTTCTTTCTTTAATTTTTTTGGTTTTTTTTATTTCTTTTGGTTTTTATGTTTGGTTTTCTTATTTTATTTGTTTGATTTTTTTGAGTGGTATTTTTGTTATCATTGTTTATTTTTCTAGTTTTTCTAAATATATTTATGTTAATGTTAATTTTTTTCTTGTTCTTTTTGTTTTCTTGTTTTTTTTTTTTTATTCTTTTTTTTTCTTTTTGGATCCTAGTTACTATAATTCTTTAAATTTTTTTTATTATGATTTGTTTTTTTCTTTTATTTTTTGGGTTGTTTTTTGTTTGTTTTTTTTTATAAATTTTATTAGTTTTTTTCTTTGTTTTTCTGGTGCTCTTCGACTATATTAATTTTGGTTTATTAGTATAATGAGTATATTTGATTTCCAATCAAATGGTTATTAAACTATGCTATTTTAGTTTATATAAAATGTCTAATTTGTAATTAGAAGAATTTTTAGCAACTTTCTAGTTTTTGTTTTTTATAGTACTAATCATAAAGATATTGGTAGTATTTATTTAATTTTTGGTTTATGAGCTGGTATAGTTGGTTCTGCTCTTTCTATAATTATTCGTGTCGAGTTAAGTAAGCCTGGTATGTTTATTGGGGATGGTCAATTATATAATTCTATTTTAACTGCTCATGCTATTTTGATAATTTTTTTTATGGTTATACCTAGTATGATTGGTGGTTTTGGTAATTGAATGGTTCCTTTAATATTAGGTGCACCTGATATAAGTTTTCCTCGATTAAATAATATTAGTTTTTGATTGTTACCTGCCTCTATTTTTTTGGTTTTTTTGGCTTGTTTTGTTGATAATGGTTTAGGTACTAGTTGAACTATTTACCCTCCTTTATCTACTTCAGGTCACCCTGGTTCTAGTGTTGATTTGGCTATTTTCAGTTTACATCTTTCTGGTATTAGTTCTATTTTAGGTGGTATTAATTTTATGTGTACTGTTAAAAATTTACGTTCTAGTTCTGTTTCTCTTAATAATATGAGTTTATTTATTTGGACTATTTTTGTTACTGTTTTTCTATTGGTTTTGTCTTTACCTGTTTTAGCTGGTGCTATTACTATGTTGTTAATTGATCGTAATTTTAATGGTTCTTTTTTTGATCCTAGTTTTGGTGGTAATCCTTTGATTTATCAGCATTTGTTTTGGTTTTTTGGTCATCCGGAAGTTTATATTTTAATTTTACCTGCTTTCGGTATTATTAGTCAATGTACTTTATATTTGACTGGTAAAAAAGAAGTTTTTGGTTATTTGGGTATGGTTTATGCTATTTTAAGTATTGGTTTAATTGGTTGTGTAGTTTGAGCTCATCACATGTATACTGTTGGTATGGATTTTGATTCTCGTGCTTATTTTACTGCTGCTACTATAGTAATTGCTGTTCCTACTGGTGTAAAAGTTTTTAGATGGTTAGCTACTTTTTTTGGTACTGTTATAGTTTATCAACCTTTGTTATTTTGAGTTATAGGTTTTATTTTTTTATTTACTATTGGTGGTTTAACTGGTGTTATATTATCTAATTCTAGAATTGACATTATTTTACATGATACTTATTATGTAGTATCTCACTTTCATTATGTTTTAAGTCTTGGTGCTGTTTTTGGTTTGTTTGCAGGTGTTACTTTGTGATGGTCTTTTATTACTGGTTTTGTTTTGAATAAAATTTATATGTATTCTGTTTTTTTTTTATTTTTTATTGGAGTTAATATGACTTTTTTTCCTTTACATTTTGCTGGTTTACATGGTTTCCCACGAAAATATGTGGATTATCCAGATGTTTATTCTTTTTGAAATGTTTTATCTTCTTTTGGTTCTCTTATTAGTATTTTTTCTCTTTTTTTTTTTGTTTTTGTTCTATTAGAATCTTTTATTAGTTATCGTGTTTTAGTTGTTGATTACTTTAATGGTGTTAGACCTGAAAATACTAATTTAGGTTATAATTTTTATCATAGTTTCCAAGATGGGGTTTATTTGAGAGTACCTCATAATTAATTGTTTTTATTTTTTATTGGTATTTTTTTCCTTTTTTATAAATTTCGACGTTTTATTTTTGTTATTATTTCTTTTGAATTTTTAATGATGGGAGTTTTTTATTTGTTTTCTTTTTTTTTTGGTTTTTTTTCTTTTTTTTACTTTTTATGTTTTAGTGTTTTTTGTAGTCTTATGGGTGTTGTTTTAATAGTTTATTTTATTAAGTTTTATGGTTGTGATTATGTTTTTTTTTAAAATCACATANTATCAAACCCCAATTGAGTGGTTAGCTTAAGTTTAAAGCACCGGATTTTTAATCCGGGGATTAATCTGCTTAAAACTGTTTTTATTTTGATTTGAAATCAAAATTTGGATTTTTCCGCAGTTTTTGTCTTTATTTTTGATTTTTTTTTATTGTTTTTTGTTTTTGTTTTTTGTTTTTGTTTTTTGTTTTGTTTTTGTTTTTTGTTCCTTTTTTTAAGTTTTCTTTCTTTTTTTTTGATTTTGGTTTTATTGTTTTTAAGTTTAATTTTTATTTAAGTAGTATTGTTTTTTCTTTTGTTTTGATTTTGATTTCTGTTAGTGTTTTTTTTTATAGTCTTTATTATCTTAATATGGAAATTAATTTTTTTTATTATTTTTTTGTTTTACTTGTTTTTATTTGTAGTATATTTTTTTTGGTTTTTTGTGATAGTGTTTTTTTTGTTTTGCTTGGTTGAGATTTGTTAGGTATTTCTAGTTTTTTTTTAGTTCTTTTTTATAATAATTGGGATAGTTGTAGGGGTTCTATGAATACTGTTTTGACCAATCGTATGGGTGATTTTTTTATTTTTGTTTTTTTTTCTTTGTCTTTTTTTACTTTTTTTAATTTTTTTAGTTTTTCTTATTTTTGTTTTTATTCCTCTTTTTTTCTTGTTTTGGCTGCTTTTACTAAGAGTGCTCAGTTTCCTTTTGGTGGTTGATTGCCTAAGGCAATAAGTGCTCCTACTCCTGTTAGTTCTTTGGTACATAGTAGTACTCTTGTCACTGCTGGTATTGTTTTGATAATTAAATTTAATGTTATTATTATGAGTTCTTTTCTTTTGAAGTTGGTTCTTATTTCTGGTGTTTTTACTATGTTTTTTTCTAGTTTTTGTGCTTTATATGAGAATGATTTAAAGAAGGTTGTTGCTCTTAGTACTTTATCTCAAATGGGTCTTTCTATGGTTTCTTTTGGTTTTGGTTTAAGTTTTCTTTGTTATGTTCATTTATTGAGTCATGCTATTTTTAAGAGTTGTCTTTTCATACAGATTGGTTATTTGATTCATTGTTCTTTTGGTCAACAGGATGGTCGTGGTTATTCTTTTGGTAATTTACCTTATTTTGTCCAGCTTCAGATTTTGATTACTCTTTTTTGTTTGTGTGGTTTGTTTTTTTTGAGTGGTTCTGTTAGTAAAGATTATATTCTTGTTTATTTTTTTTCTAATTATTTTATGTTGTTTTTTTCTTTTTTTTTTTTTATTTCTGTTTTTATTACTTTTTTATATAGTTATCGTATTTGAAGTAGTCTTTTTTTAACTTTTTTTAATTCTTTATATTATAGTTGTAGTAGTTTTTTGTTTTTTTTTATTAGTATTCCTTTGGTTTTTTTTTCTTTATTTTTTATTTGGTGGTTGAATCTTAATTTTTTTAGAATTCCTGTTGTTTTTGTTTATATTGATTTTTATTTTTTTTTTTTTTTTATTTTATTGTTCTTGTTTTTTTATTTTATTGTTTTTAAGTTTTTATCTTTTTCTGTTTATTGTTTTTTGATAGATTATTTCCCTATTTTATTTACTCGTTTTTTTTATGATTTTAAGTTTTTTGATCTGTTTTTGAATAAGTTAAATTTTACTTTTTTTTCTTTTTTTTCTTTTTCTAGTTTTGTTTCTATATCTTTTTATTTTAATAAGTTTAATTTTTTAGTTGTTTTCATTTTTCTTATTTTTGTTGTTTTTTAGGTATCTAATTTATTTTTTTAGTTTTTTAAAGTTTTTTTTTTTATTGATTTTTTTTTTTTTTTATGATTTTTTTTTTTTGTTTTTTTCTTTTGCTTTTTGTTTTTTTTGTTTTAGTTTTTTTTGTTGGTCTGGTAATTTTTTTTTAATTGATTCTTATTTTTATGTTGCTGTTTGTTTTATGTCTGTTTTTATTTTTTCTTTGGTTTTAGTTTCTGAGCGTCATCGTGTTATTGTTTTTTTTTCTAAGGTTCTTTTGGTTATTTCTTTTTTTTTTTTTTTTTCTTATAGTGTTTTTTATTTGTATGTTTTTTTTGAGCTTTCTATAGTTCCTATTATTATTTTAATTCTTGGTTATGGTTATCAGATTGAGAAGGTTAATTCTTTTTTTTATCTTGTGTTTTATGCTACTTTTTGTAGTGTTCCTTTTCTTTTTGTTTATTTTAGTTTGGATTTTTTTTTTGTTGTTCCTTATTTTGATTGTTTTATTTCTTGGGAAATGGTTTTTATTATTAGTTTGGCTTTTATAATGAAATTTCCTGTTTTTTTTTTACATCTTTGGCTACCTAAAGCTCATGTTGAAGCTCCTACTTCTGCTAGTATTTTATTAGCTGGTTTGTTATTGAAGTTTGGTACTGTTGGGTTTGTTCGTATTATAAAGAGTCTTAGTTATTGTCATATTAATTATTGGTTTTTTTTTTCAGTTTTGGGTATGTTTATTTCTTGTTTTGTTTGTGTTTTTCAGAGTGATTTTAAGTCTTTAGCTGCTTATTCTTCTGTTGTTCATATGAATTTTTTGTTGTTTTTTCTTTTGTTTTTTGGTTTATATTCTAAAACTGGTAGTTTTTTAATGATGGTTTCTCATGGTTATACTTCTTCTGTTATGTTTTATTTTATTGGTGAGTTTTATCGTTCTTTAGGTAGTCGAATGATTTATTTTTTGAATAGTTTTATGTCTTCTAGTTTTATTTTTTCTTTCTTGATTTCTTTGGTTTTTTTATCTAATTGTGGTATACCTCCTTCTATTTCTTTTTTTTCTGAGTTTTTTTCTTTTTCTGGTTTTTTTTCTTTGTTTTATAATGTTTTTTTTTTGGTTTTTTTTTATTTTTTTGTTTCTTTTTATTATTGTGTTTATATTATTGTTATTTCTTTTTTAGGTAAGAAGTTTTTTTTTTTTAAGAGTTGATTTTTTTTTTGATCTCTTCCCTTAATTTTTTTTTGTTTTAATGTTTTTGGTTTTTTTTTATTTTTTTAATAGATTTAAGTTAAGTTAAACTATTAGTCTTCAAAACTAAAAATTTTATCTATAAGGTATTTAGTAGGAATTTTCTATATCCAATTGCGGTTTGGAAGTTTTTTTACCTTAACAAATTTTAGGCGAGTCTTCTAAACTTGTTTTGGGTTTTCCCGTTTGTTTTTTAAGTTTTTTCATAATTTCCATGTTTTGAGTTTTTCTACTTATCCTTTTTTTATGTTTATTTCTTTAAGTTCTCTTTTTTCTTCTTTTGTTGTTTTTTTCAAGTTTGGTATTTTTTCTTTTCTTTTTTTTTCTTTTTTTTCTTTTTTAGTTCTTATTTTTTGTTGGTTTAAAGATATTTGTATGGAGGGTCTTTGTGGTTATCATAATTTTTATGTTATAGATGGTTTTAAGTTTGGTTTTGTTTTGTTTATTTTTAGGGAATTAATGTTTTTTTTTGGTGTTTTTTGGTTTTATTTTGATTCTGCTTTGGTTCCTGCTCATGAGATTGGTTGTGGTTGGGGATTTTTTGGTTTTGATAAGATTAATCCTTTTGGAGTTCCTCTTTTAAATACTGTTATTCTTCTCAGAAGTGGTGTTACTGTTACTTGGTCTCATTATTGTCTTTTGAATAATTTTTATTGTTTAGATGGTTTAATTTTAACTATTCTTCTTTCTTTTATTTTTATTTTGGTTCAGTTTTTTGAGTATAAGAGTTCTAGTTTTTCTATTTCTGATGGTGTTTATGGTAGTATTTTTTATTTTTCTACTGGTTTTCATGGTTTTCATGTTATTTTAGGTTCTATTTTTTTGACTTATAATCTTTTTCGTTTTTTATTATATCATTTTAATTATTCTCATCATTTGGGTTATGAGTTTTCTATTTTATATTGGCATTTTGTAGATGTTGTTTGGTTATTTTTATTTGTTTTTGTTTATTGGTGAGGTTATTAGGTTTTATTTTTACTTTTTGGATTTTTTTAACTTTTTTGATTTTTTTATTTTTGTTTTTGTTTTACAGTTTATTTTTTGTCAAAAGGATAGTTTAATTAGTGTTTTTTTTAATAAGTTTTTTTCTTTTTTAGTTGGTGTTTTTTCTTATAATTCTTCTTGTTCCATCAGATATATTTTTTCTTCTTTTATTTTTGTTTTTTTGTTGACTTGTTGTTTTGGTGGTTATTTTAGTTATTCTTTTTGTCCTTTGGGTATTATTGAGTTTACTTTTTTTTTTTCTTTTGTTTCTTGATTTTCTACTTTTTTGTTTTTGATTTCTAGTCAGAAGTTTTCTGTTTATATGAAGAAGTCTGGTGATGGTTTTTTTAAGACTTTTTTTTTATTGCTTGTTGAGATTATTAGTGAGTTTAGTCGTCCTATTGCTTTGAGTGTTCGTTTGTTTGCTAATATTATAGTTGGTCATGTTATTAGTGCTTGTTTTTATGTTTTTTTTGAGTGTGTTTTTGGTTTTTCTTTTTTAATTGTTTTTGCTATTGTTTTTGAGTGTTTTGTTTTTATTTTGCAGAGTTATATTTTTTCTCGTTTAATTTATTTGTATATTAACGAGTAGCTTTTTAGTTTATTTAAAATTTTTACTTGTGGTGTAAAAGAAATTTGAGCTTTGTAAGTTAGTTTAAGTAGAATTTTTGTTTTTGGTGCAAATGGTTATCTTACATTGAGGATTATTTTAATTTAGAATATTTAGCTGTTAACTAAAAGGTTTATCTTCATAAGAGTTTAGTTTATATTTAAAATATTAAATTGTAAATTTAAAGTTTTTTGCTCTTGCAGTAATTAGTTTAATTAAAATATAACATTTGGATTGTTAAGTTTTTTTACTGATTTTTCTTTTATTTTTTTGTTATTTTTGTTTTTTTTTTAAATTGTTTTATTTGTAATATTATTTTTTGATGGAGTGTTTTTTTTTTAATGACTCTTGTTTTTGTTTTTTTAAATTTTAATAATTCTTATTCTTCTATTAATTATTTTATTTTTCAGGAGTTTCTTGGTTTGCTTTTTGTTTTTTTTTCTTTTGGTGTTTTTCAATTTTTTATTATTTTATTAAAGGTTGGTGTATCTCCTTTTCATTTTTGGTGTTTAAATATTTTTAATGGTCTTAGAGGTTTTAGCACTTTTTGATTTCTTACTTTCCAAAAGTTACCCTATTTCCCTGTTTTTTCTTTTATTTTTGATTATAGTTTTTTTTTTTTTCTTGTTTTTGGTATTATTTTTTGTTATTTCAATCTTTTTTTTTGTAAATCTTTCAAGAGCATAGTTTTTATTTCTTCTGTTGAGTCTTTTAATTGGTTGTTAATTTCTCTTTTTTCTTCTTTGTTTTCTGGTTTTTTTTTGTTTCTTTATTATGTTTTTGTTATGTTTTTTTTGTTGGATTACAGTTCTACTAAAGGTTATGATTTTTATAATTGGGAATTGGTTTTTCTTTTTATAAATTTTCCTATGACTATTACTTTTTTTATTAAAATTTTTTCTATTATTTTTTTTTTTAATATTAGTTCTTTTTATCTATTGTTTGTTTTATTTTTAATGGTTTTTTCTGTTTTTGGTTTTGGTTTTTGGTTTTTTAATGTTGGTTTAAAATTTAGTTATTATGGTTTTTATAATTTTAGTTTTTTTTATTTTGTTTTTTTCCCTTTGATGTTTTTTTGTCTTTTTTAAAAGAGTTTTAGTTTATATAGAATTTATCACTTACAATGATGGGGTTTAAACTCTTACCAATTTAGTAAAATTTTATTATATTGCTTTGATATGGCAAAGTTCTTTTTGATTTGGTATTTTTTGTTTTATTTTTAGTAGCTCTTTTTTCTTTTTTATTTGCTTTTTTTTTTTATTTGTTTGTTTATTTTGCTTCTTTTTTTGATTTTTATTTTTGTAAGTCTTCTTCTTTTGAGAGTGGTTTTATGAGTGTTGGTTTAATTCAGAATTCTTTTAGAATTCACTTTTTTGTTATTATAATTATGTTTGTTGTTTTTGATTTGGAGATTGTTATTTTTATTGGTATTCTTATTTCTGATTTAAATTCTTTTGTTTGTTTTTTTTTTTTGTTTTTTTTTTTGTTCTTGTTTTTTTATATGGAGTGGTATTATGGTAAGCTTGTCTGAAATTTTTAATAGTAAAAAACTTTATTATAATTTAGTATATCTCGTTGTCGTTGAGAAGGTTTTAAGTTTTATCTTATTATTATATTTTTTTTTTTTCTTGTTTTTAGTATCAAAAGCCAGTTGGGGTTTTGATATATTWTATATTATATATTATAAAAATAATATAAATATAATATATTTATTAATTATATTTATATATAAATAATTATATTTATATATATAAATAATTATATTTATATTATTTTTATTATGTATGTATGTATATTTATGTTGATATTAATTAGTTAATATCATATCCTTTATTTAGGATAATTGTTTGAGGTAAGTTTTATTAATTAGGTAAACTTGTTTCATTTAAGCTGATAAACTTTGGACTTTTTTAAGTCCCAAAAGTTTCAGGAAGACAAGTTTACCTAATTAATGGTTTTATTTTAATTGAAATTATATGTCTATAAGTTCGATTAAAATAAAATTTTGTAGTATGATNNNNNNNNNNNNNNNNNNNNNNNNNNNNNNNNNNNNNN
>Iran_Human_22
GTCGTTTATTTTTCGATTTTTTTATTTATAATTTTGTTGGTTTTTTTTGTTGTTTTTTTTGTTATACAGAGTATTGCTTTTATTACTTTATATGAGCGTCATTTGTTGGGTCTTAGTCAATCTCGACTTGGTCCTACGAAGGTAGGTTTTTTTGGTGTTTTGCAGGCTATTGTAGATGGAGTTAAGCTTCTAAGTAAAGAACAATTTTTACCTTATAATTCTTCTTATTTTTTTTTTTTATTTATTCCTTCTGTTTCTTTTTGTTTGATATATTTGGAGTGGTTTGTTCTTCCTTTTTTTTTTGATTTTTTTACTTTTAATTATTCTGTTTTGTTTTTTCTTTGTTTGGTTGGTTTTTCTGTTTATACTACTTTAATTTCTGGAATTGTTTCCAAATCTAAGTATTCTATAATTGGTTCTATTCGTGCTAGTAGTCAGAGTATTTCTTATGAGATTTCTTTTACTTTTTTTGTTTTTTGTGTTGTTCTTCATGTTGGTGTTTTTAGTTTTTTTAGTTTTTTTAGTTTTAGTATAGTTGTTCTTTTTTTTCCTTTTCTTATTATGATTATTGGTGAGCTTAATCGTGCTCCTTTTGATTTTTCTGAGGGTGAGAGTGAACTTGTTAGTGGTTATAATATTGAATATTCTAGTGTTGCTTTTGTTCTTTTGTTTTTGAGTGAGTATGGTGTGTTGATTTTTTTTTGTGTTCTTTTTTCTTTTTTGTTTTTTGGTGGTTCTGTTTTTATGTCTTTTGTTATTTTTTCTTTTTTGATTTTTATTCGTAGTTCTTTTCCTCGTTATCGTTATGATATGATGATAGGTTTTTTTTGATTTATTATGTTACCTGTTTCTATGATTTTGTTTTTATTTTTTTGTTTGTTATTTTTTTAGGGATTTAGTTTATATTAAAATGTTTGTTTTGCGTACAAAAGAATTTTTTCTCTGAATTTTTTTTCTTAGTTTATAGATTTGATTATGGTCATTGTAATGATAAAATGGTGTTATATAATTTTTAATCACTTGAGTGGACAATGTTTTTCTATCCCGGCAATGTATTGCTTGTATAAACTCAGTACCAGAATAATCGGATAGACTGAGTAAGCTTATACCCTAAATGTGTTTTGGCCATGGTTTTTTTTTTGATTTTTTTACAACTGTTTAGTGCAATGTGCAGTTTTTTTTTGTTGTTTTATCTTGGTCAATAAGATTAGACAAATGACCTGGATTAGTACCCAGTTAATCTAAATTTAAAAGTTGCAGGAGTAAAGTAATATTTAAACTGTAATAATATTGGCGGATTTTTTAATTATCTTTGGAGGTTGAGCTGTAATTGAGAACCCTCATTATCAGCTTTGATTTTTGTCGCATGTATGATCGTTTATGTCCTTCTTAAAGAGGTGCATTAAAGATTATTTGGTGTTTAATCAATGATATCTATTAAAACAGATAAATACCTGGTATATATCAAAGTTTTCGTTTGACCTACAATATCTTATGTTTCGGATAAGGAGGAGAGATTCTTCTTTGAAGTTGTAAAAGACAGTAAATGCTTTTTAATGTAGCATTGAAGTATTTAGAGAAATCGTACAAATCATCCATCAATTGCCCACAGGGGAGTAAGTTGTAGTAAAGTAGGTGTAGGGGAATCTGTACCTAGTTTAAGTTGGTTATATTTTAATAATTTGGTTTTTTTCCAAGTGTTTTTTCCTTCTTTAATAAGTTAGTATATTTTAGTACATTGGGTTCATATCCTAAAGGAGAATTTTCACTTATTTTTTATTGTTTTTTTTATTTAATTTTTTCTTTTTTAAGGGGGTACTTTTAAGGTTTTTGGGAGTTATTAGTATAATAAGTATTTTTAATTGCAAATTAAAAGGTTAATAGCTTTTTTTGTTCTTTTAAGTTTTTAAATGTTCCTGTTAGTTTTTCTTTATCTGTTTTTTGGAATTTTGGTAGTATTTTGGGTATGGTTCTTTTTTTTCAGATTTTTAGTGGTTTATTTTTATCTTTTTATTATGTTGCTGATGGTTTTAATTCTTTTTCTAGTGTTCAGTATATTATAAGTGATGTTAATTTTGGTTGGGTTTTTCGTATTTTACATTTTAACGGTGCTAGTTTATTTTTTTTTTTTTTGTATTTGCATTTTTTTAAGGGTCTTTTTTTTTGTAGTTATCGTTTGTCTGGTACTTGGATTATTGGTTTAACTATTTTTTTTTTTGTTATAATGGAGGCTTTTATAGGTTATGTTTTAGTTTGGGCTCAGATGAGTTTTTGAGCTTCTGTTGTTATTACTAGTCTTTTAAGTGTTATTCCTTACTTTGGTTTTTCTATTGTTTATTGGATTTGGAGTGGTTTTTCTGTTGTTAATTCTACTCTTAAGTTTTTTTTTGTTATTCATTTTTTAATGCCTTGATTGGTTTTTCTTTTAGTTTTTGTTCATTTGTTTTTTTTACATTCTACTGGTAGGACTTCTGTTTTATATTGTCATGGTGATTATGATAAAATTAGTTTTTTCCCTTATTATTTTTATAAAGATTCTTATAATTTGGTTGTTTTTTTTCTTTTTTTTATTTTTTCTTTTTTTTTTCCTTTTTTACTTGGTGATCCTGAAATGTTTGTTGAGTCTGATCCAATGGTTAGACCTGTGCATATTGTTCCTGAGTGATATTTCTTATTTGCTTATGCTATTTTGCGTGCTATCCCTAATAAAGTTTTAGGTGTTTTTTTTCTTGTTTTTAGTATTTTTATTTTTTATTTTTATGTTTTTTTTAATAATTATTATAGTGTTCTTGATAATTTGAATTTTTTTTTAGTTGTTTTTTTTATTTTGGTTTCTGTTTTTTTAAGTTGATTAGGTCAGTGTCATGTTGAATATCCTTTTATTGGTTTGAGAGTTGTTTTTTCTTTTTTTTATTTTTTTTTTGCTTTTTTAATTGTTTTCTCTCGATTTTTGACTAAATTTATTTTTTCTTAGTAAACTTAGTATAATTTATTATATTGGATTTAGGATCCTGGGATTTTTGTTTACTTTTAATTATTTCCAAGGTTACATGATAGGTTTTTCTAATAATTATCTTTGTATATACATGGATTGGTTTCATAATTTTAATTGTAGTTTATTATTTGGTGTTTTATTTTTTGTTTTTATAGTTATTGTTAATCTTTTTGTTAATTCTTATTATTTTAAGAGTCATAATATTGAATATCAGTTTGGTGAGTTTTTATGTAGTTTGTTGCCTTTATTTATTTTGGTTTTTCAAATGTTTCCTTCTTTATCTTTGTTGTATTTTAGTGGTTTGTCTTATTTAGATAGTAGTTTAACTGTTAAAGTTGTTGGTCATCAATGGTATTGAAGTTATGATTATAGGGATATCGGTATTGAATTTGATTCTTATATGAAGTCTATTGATTCTTTATTGATTGGTGAGCCTCGTTTATTAGAAGTTGATAATCGTTGTGTCGTTCCTTGTGATACTAATATTCGATTTTGTATTACATCGGCTGATGTTATTCACTCTTGATCTCTTCCTTCTTTTTGTATTAAACTTGATGCTATGAGTGGTATTTTAAGTACTGTTACTTGTAGTTTTCCTATGGTTGGTGTTTTTTATGGTCAGTGTTCTGAGATTTGTGGTGCTAATCATAGTTTTATACCTATTTGTTTGGAGGTTTCTTTGTTGGAAAATTTTAAAGATTGATGTTATTTAATGTCTAGTTAATTTTGAGGTATTAGTATATTTTAGTATTATTCTTTTTCGAGGAGTCGGATTTATACCTTTATTGAATTAGCATAATTTAATGTATTTGTTTTAAGCGCAAAAGATTTTATTCAATTTTACTCTTTTAGTTTATAAAAAATATGACTTTGAAGCAGTTAAGAATCATAGAGTATATTTTTTTTTTATATATATATTAGTATTGCATACTATGTTAGGATATTTTCAAAGATTTTGATAAATAGAAGCAAAGTGTTTAAGGTGTAGTTTTTTTTTTTGTTACAAAAATAATTTTACTACTCTTAGTGTTGATACATCGAACTTTGTGATATCTGTTTTTAATTTTTATATTAGAAAATTATATATTGTTTTTTTTTTTTGTAGTTTTAATAATTTGAAGTTTTTTTGTTTTAAGTTTTATAACTTTACTACTTTTCTTTTCTTTTTTTTTTTTTAATTATAATTCTTTATAGTTTTTATTATCTAACAATTAGTAAATTAATAAATTATGTTTTTTTTTTTAATATAAATGAATTACTAATTATCTGGTCAAATGTTTATTAAAGACTTAGGATTTATATTAAATCTGTCTTCTGCCCTATGGTTTTTTTAAATGGCAGTCTTAGCGTGAGGACATTAAAGTAGCAAAATAATTTGTGCTTTTATTGGGTTCGAGTATGAATGAAGTTTTGGCTGGTGATATTTTTTTTTTTTTTTGAATTTAATATACATCTAAAAAGAGATGTTTATAATAAAACAAAGATAAGTCTTCGGAAATTTTATTTCTATTAAAAGTTTTTTTTTTTAGTAATTTATCTAGGGAAGATTATTATATAATTTTTTTTTACTATTTTTAATTTAAAAAATTACTCCGGAGTTAACAGAAAAACATGCCTTATGTAGTTCTTATATTTTGGTAAGTTTTACATCGATGTTGTATCTTTATTAGCTGAAGAGGAGAAATTTCAGTTTTTTAGACTGTTCTTCTTTTAATAAATAAAACGTGATATTAGTTTAATTCATCGTGAGATAGAATTGTTTATCTTGTTTATTATTTTTTTTTATCGGGATTAGTACGAAAGGAATTTCACTATAATTTTAAATTTTTTAATCTTTTTTTTAATTTTTTTTGTTTATTTTTTTCTTGTCTTAGTTTTCTTGTTTTTGATCCTTTAAAGAGTGCTTTTTTTTTAGTTCTTTCTTTAATTTTTTTGGTTTTTTTTATTTCTTTTGGTTTTTATGTTTGGTTTTCTTATTTTATTTGTTTGATTTTTTTGAGTGGTATTTTTGTTATTATTGTTTATTTTTCTAGTTTTTCTAAATATATTTATGTCAATATTAATTTTTTTCTTGTTCTTTTTGTTTTCTTGTTTTTTTTTTTTTATTCTTTTTTTTTCTTTTTAGATCCTAGTTATCATAATTCTTTAAATTTTCTTTATTATGATTTGTTTTTTTCTTTTATTTTTTGGGTTGTTTTTTGTTTGTTTTTTTTTATAAATTTTGTTAGCTTTTTTCTTTGTTTTTCTGGTGCTCTTCGACTGTATTAATTTTGGTTTATTAGTATAATAAGTATATTTGATTTCCAATCAAATGGTCATTAAACTATGCTATTTTAGTTTATGTAAAATGTCTAATTTGTAATTAGAAGAATTTTTAGCAACTTTCTAGTTTTTGTTTTTTATAGTACTAATCACAAAGATATTGGTAGTATTTATTTAATTTTTGGTTTATGAGCTGGTATAGTTGGTTCTGCTCTTTCTATAATTATTCGTATCGAGTTAAGTAAGCCTGGTATGTTTATTGGAGATGGTCAATTATATAATTCTATTTTAACTGCTCATGCTATTTTGATAATTTTTTTTATGGTTATACCTAGGATGATTGGTGGTTTTGGTAATTGGATGGTTCCTTTAATATTAGGTGCACCTGATATGAGTTTTCCTCGATTAAATAATATTAGTTTTTGATTATTACCTGCTTCTATTTTTTTGGTTTTTTTGGCTTGTTTTGTTGATAATGGTTTAGGTACTAGTTGAACTATTTATCCCCCTTTATCTACTTCAGGACATCCTGGTTCTAGTGTTGATTTGGCTATTTTTAGTTTACATCTTTCTGGTATTAGTTCTATTTTGGGTGGTATTAATTTTATGTGTACTGTTAAAAATTTACGTTCTAGTTCTGTTTCTCTCAATAATATGAGTTTATTTATTTGAACTATTTTTGTTACTGTTTTTTTATTGGTTTTGTCTTTACCTGTTTTAGCTGGTGCTATTACTATGTTGTTAATTGATCGTAATTTTAATGGTTCTTTTTTTGATCCTAGTTTTGGTGGTAATCCTTTGATTTATCAGCATTTGTTTTGGTTTTTTGGTCATCCAGAAGTTTATATTTTAATTTTACCTGCTTTCGGTATTATTAGTCAATGTACTTTGTATTTGACTGGTAAAAAAGAAGTTTTTGGTTATTTGGGTATGGTTTATGCTATTTTGAGTATTGGTTTAATTGGTTGTGTAGTTTGAGCTCATCACATGTATACTGTTGGTATAGATTTTGATTCTCGTGCTTATTTTACTGCTGCTACTATAGTGATTGCTGTTCCTACTGGTGTAAAAGTTTTTAGATGGTTAGCTACTTTTTTTGGTACTGTTATAGTTTATCAACCTTTATTATTTTGAGTTATAGGTTTTATTTTTTTATTTACTATTGGTGGTTTAACTGGTGTTATATTATCTAATTCTAGAATTGACATTATTTTACATGATACTTATTATGTAGTGTCTCATTTTCATTACGTTTTAAGTCTTGGTGCTGTTTTTGGTTTGTTTGCAGGTGTTACTTTGTGATGATCTTTTATTACTGGTTTTGTTTTGAATAAAATTTATATGTATTCTGTTTTTTTTTTATTTTTTATTGGAGTTAATATGACTTTTTTTCCTTTACATTTTGCTGGTTTACATGGTTTCCCACGAAAATATGTAGACTATCCAGATGTTTATTCTTTCTGAAATGTTTTATCTTCTTTTGGTTCTCTTATTAGTATTTTTTCTCTTTTTTTTTTTGTTTTTGTTTTATTAGAATCTTTCATTAGTTATCGTGTTTTAGTTGTTGATTACTTTAATGGTGTTAGACCTGAAAATGCTAATTTAGGTTATAATTTTTACCATAGTTTCCAAGATGGGGTTTATTTGAGAGTGCCTCATAATTAATTGTTTTTATTTTTTATTGGTATTTTTTTCCTTTTTTATAAATTTCGACGTTTTATTTTTGTTATTATTTCTTTTGAATTTTTAATAATGGGAGTTTTTTATTTGTTTTCTTTTTTTTTTGGTTTTTTTTCTTTTTTTTACTTTTTATGTTTTAGTGTTTTTTGTAGTCTTATAGGTGTTGTTTTAATAGTTTATTTTATTAAGTTCTATGGTTGTGATTATGTTTTTTTTTAAAATCACTTNNTATCAAACCCCAATTGAGTGGTTAGCTTAAGTTTAAAGCACCGGATTTTTAATCCGGGGATTAATCTGCTTAAAACTGTTTTTATTTTGATTTGAAATCAAAATTTGGATTTTTCCGCAGTTTTTGTCTTTATTTTTGATTTTTTTTTGTTGTTTTTTGTTTTTGTTTTTTGTTTTTGTTTTTTGTTTTGTTTTTGTTTTTTGTTCCTTTTTTTAAGTTTTCTTTCTTTTTTTTTGATTTTGGTTTTATTGTTTTTAAATTTAATTTTTATTTAAATAGTATTATTTTTTCTTTTGTTTTGATTTTGATTTCTGTTAGTGTTTTTTTTTATAGTCTTTATTATCTTAATATGGAAATTAATTTTTTTTATTATTTTTTTGTTTTGCTTGTTTTTATTTGTAGTATATTTTTTTTGGTTTTTTGTGATAGTGTTTTTTTTGTTTTGCTTGGTTGAGATTTGTTAGGTATTTCTAGTTTTTTTTTAGTTCTTTTTTATAATAATTGAGATAGTTGTAGTGGTTCTATGAATACTGTTTTAACCAATCGTATGGGTGATTTTTTTATTTTTGTTTTTTTTTCTTTGTCTTTTTTTACTTTTTTTAATTTTTTTAGTTTTTCCTATTTTTGTTTTTATTCTTCTTTTTTTCTTATTTTGGCTGCTTTTACTAAGAGTGCTCAGTTTCCTTTTGGTGGTTGATTACCTAAGGCAATGAGTGCTCCTACTCCTGTCAGTTCTTTAGTACATAGTAGTACTCTTGTTACTGCTGGTATTGTTTTGATGATTAAATTTAATGTTATTATTATGAGTTCTTTTCTTTTGAAGTTGGTTCTTATTTCTGGTGTTTTTACTATGTTTTTTTCTAGTTTTTGTGCTTTGTATGAGAATGATTTAAAGAAGGTTGTTGCTCTTAGTACTTTGTCTCAAATGGGTCTTTCAATGGTTTCTTTTGGTTTTGGTTTAAGTTTTCTTTGTTATGTTCATTTATTAAGTCATGCTATTTTTAAGAGTTGTCTTTTCATACAGATTGGTTATTTGATTCATTGTTCTTTTGGTCAACAGGATGGTCGTGGTTATTCTTTTGGTAATTTGCCTTATTTTGTTCAGCTTCAGATTTTAATTACTCTTTTTTGTTTGTGTGGTTTGTTTTTTTTAAGTGGTTCTGTTAGTAAAGATTATATTCTTGTTTTTTTTTTTTCTAGTTATTTTATGTTGTTTTTTTCTTTTTTTTTTTTTATTTCTGTTTTTATTACTTTTTTATATAGTTATCGCATTTGAAGTAGTCTTTTTTTAACTTTTTTTAATTCTTTATATTATAGTTGTAGTAGTTTTTTATTTTTTTTTATTAGTATTCCTTTGGTTTTTTTTTCTTTGTTTTTTATTTGGTGATTGAATCTTAATTTTTTTAGAATTCCTGTTGTTTTTGTTTATATTGATTTTTATTTTTTTTTTTTTTTTATTTTATTGTTTTTTTTTTTTTATTTTATTGTTTTCAAGTTTTTGTCTTTTTCTGTTTATTGTTTTTTGATGGATTATTTTCCTATTTTATTTACTCGTTTTTTTCATGATTTTAAGTTTTTTGATTTGTTTTTGAATAAGTTAAATCTTACTTTTTTTTCTTTTTTTTCTTTTTCTAGTTTTATTTCTATATTTTCTTATTTTAATAAGTTTAATTTTTTAGTTGTTTTCATTTTTCTTATTTTTGTTGTTTTTTAGATATCTAATTTATTTTTTTAGTTTTTTAAAGTTTTTTTTTTTATTGATTTTTTTTTTTTTTTATGATTTTTTTTTTTTGTTTTTTTCTTTTGCTTTTTGTTTTTTTTGTTTTAGTTTTTTTTGTTGGTCTGGTAATTTTTTTTTAATTGATTCTTATTTTTATGTTGCTGTTTGTTTTATGTCTGTTTTTATTTTTTCTTTGGTTTTGGTTTCTGAACGTCATCGTGTTATTGTTTTTTTTTCTAAGGTTCTTTTGGTTATTTCTTTTTTTTTTTTTTTTTCTTATAGTGTTTTTTATCTATATGTTTTTTTTGAACTTTCTATGGTTCCTATTATTATTTTAATTCTTGGTTATGGTTATCAGATTGAGAAGGTTAATTCTTTTTTTTATCTTGTGTTTTATGCTACTTTTTGTAGTGTTCCTTTTCTTTTTGTTTATTTTAGTTTGGATTTTTTTTTTGTTGTTCCTTATTTTGATTGTTTTATTTCTTGGGAGATGGTTTTTATTATTAGTTTGGCTTTTATAATAAAATTTCCTGTTTTTTTTTTACATCTTTGGTTGCCTAAAGCTCATGTTGAAGCTCCCACTTCTGCTAGTATTTTATTAGCTGGTTTGTTGTTGAAGTTTGGTACTGTTGGGTTTGTTCGTATTATAAAGAGTCTTAGTTATTGTCATATTAATTATTGATTTTTTTTTTCGGTTTTAGGTATGTTTATTTCTTGTTTTGTTTGTGTTTTTCAGAGTGATTTTAAGTCTTTAGCTGCTTATTCTTCTGTTGTTCATATGAATTTTTTGTTGTTTTTTCTTTTGTTTTTTGGTTTATATTCCAAAACTGGTAGTTTTTTAATAATGGTTTCTCACGGATACACTTCTTCTGTTATGTTTTATTTCATTGGTGAGTTTTATCGTTCTTTAGGTAGTCGAATGATTTATTTTTTGAACAGTTTTATGTCTTCTAGTTTTATTTTTTCTTTTTTAATTTCTTTGGTTTTTTTATCTAATTGTGGTATACCTCCTTCTATTTCTTTTTTTTCTGAGTTTTTTTCTTTTTCTGGTTTTTTTTCTTTGTTTTATAATGTTTTTTTTTTGGTTTTTTTTTATTTTTTTGTTTCTTTTTATTATTGTGTTTATATTATTGTTATTTCTTTTTTAGGTAAGAAGTTTTTTTTTTTTAAGAGTTGATTTTTTTTTTGGTCTCTTCCTTTAATTTTTTTTTGTTTTAATGTGTTTGGTTTTTTTTTATTTTTTTAATAGATTTAAGTTAAGTTAAACTATTAGTCTTCAAAACTAAAAATTTTATCTATAAGGTATTTAGTAGGAATTTTCTATATCCAATTGCGGTTTGGAAGTTTTTTTACCTTAACAAATTTTAGGCGAGTCTTCTAAACTTGTTTTGGGGTTTCCCGTTTGTTTTTTAAGTTTTTTCATAATTTCCATGTTTTGAGTTTTTCTTCTTATCCTTTCTTTATGTTTATTTCTTTAAGTTCTCTTTTTTCTTCTTTTGTTGTTTTTTTTAAGTTTGGTATTTTTTTTTTTCTTTTTTTTTCTTTTTTTTCTTTTTTATTTCTTATTTTTTGTTGGTTTAAGGATATTTGTATAGAGGGTCTTTGCGGTTATCATAATTTTTATGTTATAGATGGTTTTAAGTTTGGTTTTGTTTTGTTTATTTTTAGTGAATTTATATTTTTTTTTAGTGTTTTTTGGTTTTATTTTGATTCTGCTTTAGTTCCTGCTCATGAAATTGGTTGTGGTTGGGGATTTTTTGGTTTGGATAAGATTAATCCTTTTGGAGTTCCTCTTTTAAATACTGTTATTCTTCTTAGAAGTGGTGTTACTGTTACTTGGTCTCATTATTGTCTTTTGAATAATTTTTATTGTTTAGATGGTTTGATTTTAACTATTCTTCTTTCTTTTATTTTTATTTTGGTTCAGTTTTTTGAGTATAAGAGTTCTAGTTTTTCTATCTCTGATGGTGTTTATGGTAGTATTTTTTATTTTTCTACTGGTTTTCATGGTTTTCATGTTATTCTAGGTGCTGTTTTCCTCACTTATAATCTTTTTCGTTTTTTATTATATCATTTTAATTATTCTCATCATTTGGGTTATGAGTTTTCTATTTTGTATTGGCATTTTGTAGATGTTGTTTGGTTATTTTTATTTGTTTTTGTTTATTGGTGAGGTTATTAGGTTTTATTTTTACTTTTTGGATTTTTTTAATTTTTTCGATTTTTTTCTTTTTGTTTTTGTTTTGCAGTTTATTTTTTGTCAAAAAGATAGATTAATTAATGTTTTTTTTAATAAGTTTTTTTCTTTTTTAGTTGGTGTTTTTTCTTATAATTCTTCTTGTTTTATTAGATATATTTTTTCTTCTTTTATTTTTGTTTTTTTGTTGACTTGTTGTTTTGGAGGTTATTTTAGTTATTCTTTTTGTCCTTTGGGTATTATTGAGTTTACTTTTTTTTTTTCTTTTGTTTCTTGATTTTCTACTTTTTTGTTTTTGATTTCTAGTCAGAAATTTTCTGTTTATATGAAGAAGTCTGGTGATGGTTTTTTTAAGACTTTTTTTTTGTTATTTGTTGAGATTATTAGTGAGTTTAGTCGTCCTATTGCTTTAAGTGTTCGTTTGTTTGCTAATATTATAGTTGGTCATGTTATTAGTGCTTGTTTTTATTTTTTTTTTGAGTGTGTTTTTGGTTTTTCTTTTTTAATTGTTTTTGCTATTGTTTTTGAGTGTTTTGTTTTTATTTTGCAGAGTTATATTTTTTCTCGTTTGATTTACTTATATATTAACGAGTAGCTTTTTAGTTTATTTAAAATTTTTACTTGTGGTGTAAAAGAAATTTGAGCTTTGTAAGTTAGTTTAAGTAGAATTTTTGTTTTTGGTACAAATGGTTATCTTACATTGAGGATTATTTTAATTTAGAATATTTAGCTGTTAACTAAAAGGTTTATCTTCATAAGAGTTTAGTTTATATTTAAAATATTAAATTGTAAATTTAAAGTTTTTTGCTCTTGCAGTAATTAGTTTAATTAAAATATAACATTTGGATTGTTAAGTTTTTTTACTGATTTTTCTTTTATTTTTTTGTTATTATTGTTTTTTTTTTAAATTGTTTTATTTGTAATATTGTTTTTTGATGGAGTATTTTTTTTTTAATGACTCTTGTTTTTGTTTTTTTAAATTTTAATAATTCTTATTCTTCTATTAACTATTTTATTTTTCAGGAGTTTCTTGGTTTGCTTTTTGTTTTTTTTTCTTTTGGTATTCTTCAATTTTTTATTATTTTATTAAAAGTTGGTGTTTCTCCTTTCCATTTTTGGTGTTTAAATATTTTTAATGGTCTTAGAGGTTTTAATACTTTTTGATTTCTTACTTTTCAGAAGTTACCTTACTTTCCTGTTTTTTCTTTTATTTTTGATTATAGTTTTTTTTTTTTTCTTGTTTTTGGTATTATTTTTTGTTATTTTAATCTTTTTTTTTGTAAGTCTTTTAAGAGCATAGTTTTTATTTCTTCTGTTGAGTCTTTTAATTGGTTGTTAATTTCTCTTTTCTCTTCTTTGTTTTCTGGTTTTTTTTTGTTTCTTTACTATGTTTTTGTTATGTTTTTTTTGTTGGATTATAGTTCTACTAAAGGTTATGATTTTTATAATTGGGAATTGGTTTTTCTTTTTATAAATTTTCCTATGACTATTACTTTTTTTGTTAAAATTTTTTCTATTATTTTTTTTTTTAATATTAGTTCTTTTTATCTGTTGTTTGTTTTATTTTTAATGGTCTTTTCTGTTTTTGGTTTTGGTTTTTGGTTTTTTAATGTTGGTTTGAAATTTAGTTATTATGGTTTTTATAATTTTAGTTTTTTTTATTTTTTTTTTTTTCCTTTGATGTTTTTTTGTCTTTTTTAAAAGAGTTTTAGTTTATATAGAATTTATCACTTACAATGATGGGGTTTAAACTCTTACCAATTTAGTAAAATTTTATTATATTGCTTTGATATGGCAAAGTTCTTTTTGATTTGGTATTTTTTGTTTTGTTTTTAGTGGCTCTTTTTTCTTTTTTATTTGCTTTTTTTTTTTATTTATTTGTTTGTTTTGCTTCTTTTTTTGATTTTTATTTTTGTAAGTCTTCTTCTTTTGAGAGTGGTTTTATGAGTGTTGGTTTAATTCAGAATTCTTTTAGAATTCACTTTTTTGTTATTATAATCATGTTTGTTGTTTTTGATTTGGAGATTGTTATTTTTATTGGTATTCTTATTTCTGATTTAAATTCTTTTGTTTGTTTTTTTTTTTTGTTTTTTTTTTTGTTCTTGTTTTTTTATATGGAGTGGTATTATGGTAAGCTTGTTTGAAATTTTTAATATTAAAAAACTTTATTATAATTTAGTATATCTCGTTGTCGTTGAGAAGGTTTTAAGTTTTATCTTATTATTATATTTTTTTTTTTTCTTGTTTTTAGTATCAAAAACCGATTGGGGTTTTGATATATTATATATTATATATTATAAAAATAATATAAATATAATATATTTATTAATTATATTTATATATAAATAATTATATTTATATATATAAATAATTATATTTATATTATTTTTATTATGTATRTATATATATTTATGTTGATATTAACTAGTTAATATCATATCCTTTGTTTAGGATAATTGTTTGATGGAGATTTTATTAATTAGGTAGACTTGTTTAATTTAAGCTGGTAAACTTTGAACTTTTTCGGGTTCTTAAAGTTTCAGGAAAACAAGTCTACCTAATTAATGGTTTTATTTTAATTGAAATTATATGTCTATGAGTTCGATTAAAATAAAATTTTGTAGTATGATNNNNNNNNNNNNNNNNNNNNNNNNNNNNNNNNNNNNNN
>Iran_Human_24
GTCGTTTATTTTTCGATTTTTTTATTTATGATTTTGTTGGTTTTTTTTGTTGTTTTTTTTGTTATACAGAGTATTGCTTTTATTACTTTGTATGAGCGTCATTTGTTAGGTCTTAGTCAATCTCGACTTGGTCCTACAAAGGTAGGTTTTTTTGGTGTTTTTCAGGCTATTGTAGATGGAGTTAAGCTTTTAAGCAAAGAACAATTTTTACCTTATAATTCTTCTTATTTTTTTTTTTTGTTTATTCCTTCTGTTTCTTTTTGTTTGATATATTTGGAGTGGTTTGTTCTTCCTTTTTTTTTTGATTTTTTTACTTTTAATTATTCTGTTTTGTTTTTTCTTTGTTTGGTTGGTTTTTCTGTTTATACTACTTTAATTTCTGGAATTGTTTCCAAATCTAAGTATTCTATAATTGGTTCTATTCGTGCTAGTAGTCAGAGTATTTCTTATGAGATTTCTTTTACCTTTTTTGTTTTCTGTGTTGTTCTCCATGTTGGTGTTTTTAGTTTTTTTAGTTTTTTTAGTTTTAGTATAGTTGTTCTTTTTTTTCCTTTTCTTATTATGATTATTGGTGAGCTTAATCGTGCTCCTTTTGATTTTTCTGAGGGTGAGAGTGAACTTGTTAGTGGTTATAATATTGAATATTCTAGTGTTGCTTTTGTTCTTTTGTTTTTGAGTGAGTATGGTGTTTTGATTTTTTTTTGTGTTCTTTTTTCTTTTTTATTTTTTGGTGGTTCTGTTTTTATGTCTTTTTTTATTTTTTCTCTTTTGATTTTTATTCGTAGTTCTTTCCCTCGTTATCGTTATGATTTAATGATAGGTTTTTTTTGGTTTGTTATGTTACCTATTTCTATGATTTTGTTTTTATTTTTTTGTTTGTTATTTTTTTAGGGATTTAGTTTATAATAAAATATTTGTTTTGCATACAAAAGAATTTTTTCTCTGGATTTTTTTTTTTAGTCTATAGATTTGATTATGGTCATTGTAATGATAAAATGGTGTTATATAATTTTTAATCACTTGAGTGGACAATGTTTTTCTATCCCGGCAATGTATTGCTTGTATAAACTCAGTACCAGAATAATCGGATAGACTGAGTAAGCTTATACCCTAAATGTGTTTTGGCCATGGTTTTTTTTTTGATTTTTTTACAACTGTTTAGTGCAATGTGCAGTTTTTTTTTGTTGTTTTATCTTGGTCAATAAGATTAGATAAATGACCTGGATTAGTACCCAGTTAATCTAAATTTAAAAGTTGCAGGAGTAAAGTAATATTTAAACTGTAATAATATTGGCGGATTTTTTAATTATCTTTGGAGGTTGAGCTGTAATTGAGAACCCTCATTATCAGCTTTGATTTTTGTCGCATGTATGATCGTTTATGTCCTTCTTAAAGAGGTGCATTAAAGATTATTTGGTGTTTAATCAATGATATCTATTAAAACAGATAAATACCTGGTATATATCAAAGTTTTCGTTTGACCTACAATATCTTATGTTTCGGATAAGGGGGAGAGATTTTCCTTTGAAGTTGTAAAAGACAGTAAATGCTTTTTAATGTAGCATTGAAGTATTTAGAGAAATCGTACAAATCATCCATCAATTGCCCACAGGGGAGTAAGTTGTAGTAAAGTAGGTGTAGGGGAATCTGTACCTAGTTTAAGTTGGTTATATTTTAATAATTTGGTTTTTTTCCAAGTGTTTTTTCCTTCTTTAATAAGTTAGTATATTTTAGTACATTGGGTTCATATCCTAAAGGAGAATTTTCACTTATTTTTTATTGTTTTTTTTATTTAATTTTTTCTTTTTTAAGGGGGTATGTTTNNNGTGTTTGGGAGTTATTAGTATAAGAAGTATTTTTAATTGCAAATTAAAAGGTTAATAGCTTTTTTTATTCTTTTAAGTTTTTAAATGTTCCTGTTAGTTTTTCTTTATCTGTTTTTTGAAATTTTGGTAGTATTTTGGGTATGGTTCTTTTTTTCCAGATTTTTAGTGGTTTATTTTTATCTTTTTATTATGTTGCTGATGGTTTTAATTCTTTTTCTAGTGTTCAGTATATTATAAGTGATGTTAGTTTTGGTTGAGTTTTTCGTATTTTGCATTTTAATGGTGCTAGTTTATTTTTTTTTTTTTTGTATTTACATTTTTTTAAGGGTCTTTTTTTTTGTAGTTATCGTTTGCCTGGTACTTGGATTATTGGTTTAACTATTTTTTTTTTTGTTATAATGGAGGCTTTTATAGGTTATGTTTTAGTTTGGGCTCAGATGAGTTTTTGAGCTTCTGTTGTTATTACTAGTCTTTTAAGTGTTATTCCTTATTTTGGTTTTTCTATTGTTTATTGAATTTGGAGTGGTTTTTCTGTTGTTAATTCTACTCTTAAGTTTTTTTTTGTTATTCATTTTTTAATGCCTTGATTGGTTTTTCTTTTAGTTTTTGTTCATTTATTTTTTTTACATTCTACTGGTAGGACTTCTGTTTTATATTGTCATGGTGATTATGATAAAATTAGTTTTTTTCCTTACTATTTTTATAAAGATTCTTATAATTTGGTTGTTTTTTTTCTTTTTTTTATTTTTTCTTTTTTTTTTCCTTTTTTACTTGGTGATCCTGAGATGTTTGTTGAGTCTGATCCAATGGTTAGACCTGTACATATTGTTCCTGAGTGATATTTCTTATTTGCTTATGCTATTTTGCGTGCTATCCCTAATAAGGTTTTGGGAGTTTTTTTTCTTGTTTTTAGTATTTTTATTTTTTATTTTTATGTTTTTTTTAATAATTATTATAGTGTTCTTGATAACTTGAATTTTTTTTTGGTTGTTTTTTTTATTTTGGTTTCTGTTTTTTTAAGTTGATTAGGTCAGTGTCATGTTGAATATCCTTTTATTGATTTGAGAGTTGTTTTTTCTTTTTTGTATTTTTTTTTTGCTTTTTTAATTGTTTTCTCTCGATTTTTAACTAAATTTATTTTTTCTTAGTAAACTTAGTATAATTTATTATATTGGATTTAGGATCCTGGGATTTTTGTTTACTTTTAACTATTTTCAAGGTTACATGATAGGTTTTTCTAATAATTATCTTTGTATATATATGGATTGGTTTCATAATTTTAATTGTAGTTTGTTATTTGGTGTTTTATTTTTTGTTTTTATAGTTATTGTTAATCTTTTTGTTAATTCTTATTATTTTAAAAGTCATAATATTGAGTATCAATTTGGTGAGTTTTTATGTAGTTTGTTACCTTTATTTATTTTGGTTTTCCAAATGTTTCCTTCTTTATCTTTGTTGTATTTTAGTGGTTTGTCTTATTTAGATAGTAGTTTAACTGTTAAAGTTGTTGGTCATCAGTGGTATTGAAGTTATGATTATAGGGATATTGGTATTGAGTTTGATTCTTATATGAAGTCTATTGATTCTTTATTGATTGGTGAGCCTCGTTTATTAGAAGTTGATAATCGTTGTGTTGTTCCTTGTGATACTAATATTCGATTTTGTATTACATCGGCTGATGTTATTCATTCTTGATCTCTTCCTTCTTTTTGTATTAAACTTGATGCTATGAGTGGTATTTTAAGTACTGTTACTTGTAGTTTTCCTATGGTTGGTGTTTTTTATGGTCAGTGTTCTGAGATTTGTGGTGCTAATCATAGTTTTATACCTATTTGTTTGGAGGTTTCTTTATTGGAAAATTTTAAAGATTGATGTTATTTAATGTCTAGTTAATTTTGAGGTATTAGTATATTTTAGTATTATTCTTTTTCGAGGAGTCGGATTTATACCTTTATTGAATTAGCATAATTTAATGTATTTGTTTTAAGCGCAAAAGATTTTATTCAATTTTACTCTTTTAGTTTATAAAAAATATGACTTTGAAGCAGTTAAGAATCATAGAGTATATTTTTTTTTTATATATATATTAGTATTGCATACTATGTTAGGATATTTTCAAAGATTTTGATAAATAGAAACAAAGTGTTTAAGGTGTAGTTTTTTTTTTTGTTACAAAAATAATTTTACTACTCTTAGTGTTGATACATCGAACTTTGTGATATCTGTTTTTAATTTTTATATTAGAAAATTATATGTTGTTTTTTTTTTTTGTAGTTTTAATAATTTGAAGTTTTTTTGTTTTAAGTTTTATAACTTTACTACTTTCTTTTTCTTTTTTTCTTTTTAATTATAATTCTTTATAGTTTTTATTATCTAGCAATTAGTAAATTGATAAATTATGTTTTTTTTTTTAATATAAATGAATTACTAATTATCTGGTCAAATGTTTATTAAAGACTTAGGATTTATATTAAATCTGTCTTCTGCCCTATGGTTTTTTTAAATGGCAGTCTTAGCGTGAGGACATTAAAGTAGCAAAATAATTTGTGCTTTTATTGGGTTCGAGTATGAATGAAGTTTTGGCTGGTGATATTTTTTTTTTTTTTTGAATTTAATATACATCTAAAAAGAGATGTTTATAATAAAACAAAGATAAGTCTTCGGAAATTTTATTTCTATTAAAAATTTTTTTTTTTAGTAATTTATCTAGGGAAGATTATTATATAATTTTTTTTTACTATTTTTAATTTAAAAAATTACTCCGGAGTTAACAGAAAAACATGCCTTATGTAGTTCTTATATTTTGGTAAGTTTTACATCGATGTTGTATCTTTATTAGCTGAAGAGGAGAAATTTCAGTTTTTTAGACTGTTCTTCTTTTAATAAATAAAACGTGATATTAGTTTAATTCATCGTGAGATAGAATTGTTTATCTTGTTTATTATTTTTTTTTATCGGGATTAGTACGAAAGGAATTTCATTATAATTTTAAATTTTTTAATCTTTTTTTTAATTTTTTTTGTTTATTTTTTTCTTGTCTTAGTTTTCTTGTTTTTGATCCTTTAAAGAGTGCTTTTTTTTTAGTTCTTTCTTTAATTTTTTTGGTTTTTTTTATTTCTTTTGGTTTTTATGTTTGGTTTTCTTATTTTATTTGTTTGATTTTTTTGAGTGGTATTTTTGTTATTATTGTTTATTTTTCTAGTTTTTCTAAATATATTTATGTTAATATTAATTTTTTTCTTGTTCTTTTTGTTTTCTTGTTTTTTTTTTTTTATTCTTTTTTTTTCTTTTTGGATCCTAGTTACTATAATTCTTTAAATTTTTTTTATTATGATTTGTTTTTTTCTTTTATTTTTTGGGTTGTTTTTTGTTTGTTTTTTTTTATAAATTTTATTAGTTTTTTTCTTTGTTTTTCTGGTGGTCTTCGACTATATTAATTTTGGTTTATTAGTATAATGAGTATATTTGATTTCCAATCAAATGGTTATTAAACTATGCTATTTTAGTTTATATAAAATGTCTGATTTGTAATTAGAAGAATTTTTAGCAACTTTCTAGTTTTTGTTTTTTATAGTACTAATCATAAAGATATTGGTAGTATTTATTTAATTTTTGGTTTATGAGCTGGTATAGTTGGTTCTGCTCTTTCTATAATTATTCGTATCGAGTTAAGTAAACCTGGTATGTTTATTGGGGATGGTCAATTGTATAATTCTATTTTAACTGCTCATGCTATTTTGATAATTTTTTTTATGGTTATACCTAGTATGATTGGTGGTTTTGGTAATTGAATGGTTCCTTTAATATTAGGTGCGCCTGATATAAGTTTTCCTCGATTGAATAATATTAGTTTTTGATTGTTACCTGCTTCTATTTTTTTGGTTTTTTTGGCTTGTTTTGTTGATAATGGTTTAGGTACTAGTTGAACTATTTATCCTCCTTTATCTACTTCAGGTCACCCTGGTTCTAGTGTTGATTTGGCTATTTTCAGTTTACATCTTTCTGGTGTTAGTTCTATTTTAGGTGGTATTAATTTTATGTGTACTGTTAAAAATTTACGTTCTAGTTCTGTTTCTCTTAATAATATGAGTTTATTTATTTGGACTATTTTTGTTACTGTTTTTTTATTGGTTTTGTCTTTACCTGTTTTAGCTGGTGCTATTACTATGTTGTTAATTGATCGTAATTTTAATGGTTCTTTTTTTGATCCTAGTTTTGGTGGTAATCCTTTGATTTATCAGCATTTGTTTTGGTTTTTTGGTCATCCAGAAGTTTATATTTTAATTTTACCTGCTTTCGGTATTATTAGTCAATGTACCTTGTATTTGACTGGTAAAAAAGAAGTTTTTGGTTATTTGGGTATGGTTTATGCTATTTTAAGTATTGGTTTAATTGGTTGTGTAGTTTGAGCTCATCACATGTATACTGTTGGTATGGATTTCGATTCTCGTGCTTATTTTACTGCTGCTACTATAGTAATTGCTGTACCTACTGGTGTAAAAGTTTTTAGATGGTTAGCTACTTTTTTTGGTACTGTTATAGTTTATCAACCTTTGTTATTTTGAGTTATAGGTTTTATTTTTTTATTTACTATTGGTGGTTTAACTGGTGTTATATTATCTAATTCTAGAATTGACATTATTTTACATGATACTTATTATGTAGTATCTCACTTTCATTATGTTTTAAGTCTTGGTGCTGTTTTTGGTTTGTTTGCGGGTGTTACTTTGTGATGATCTTTTATTACTGGTTTTGTTTTGAATAAAATTTATATGTATTCTGTTTTTTTTTTATTTTTTATTGGAGTTAATATGACTTTTTTTCCTTTACATTTTGCTGGTTTACATGGTTTCCCACGAAAATATGTGGATTATCCAGATGTTTATTCTTTTTGAAATGTTTTATCTTCTTTTGGTTCTCTTATTAGTATTTTTTCTCTTTTTTTTTTTGTTTTTGTTCTATTAGAATCTTTTATTAGTTATCGTGTTTTAGTTGTTGATTACTTTAATGGTGTTAGACCTGAAAATACTAATTTAGGTTATAATTTTTATCATAGTTTTCAAGATGGGGTTTATTTGAGAGTACCTCATAATTAATTGTTTTTATTTTTTATTGGTATTTTTTTTCTTTTTTATAAATTTCGACGTTTTATTTTTATTATTATTTCTTTTGAATTTTTAATGATGGGAGTTTTTTATTTGTTTTCTTTTTTTTTTGGTTTTTTTTCTTTTTTTTACTTTTTATGTTTTAGTGTCTTTTGTAGTCTTATAGGTGTTGTTTTAATAGTTTATTTTATTAAGTTTTATGGTTGTGATTATGTTTTTTTTTAAAATCACATANNNCCATACCCCAATTGAGTGGTTAGCTTAAGTTTAAAGCACCGGATTTTTAATCCGGGGATTGATCTGCTTAAAACTGTTTTTATTTTGATTTGAAATCAAAATTTGGATTTTTCCGCAGTTTTTGTCTTTATTTTTGATTTTTTTTTATTGTTTTTTGTTTTTGTTTTTTGTTTTTGTTTTTTGTTTTGTTTTTGTTTTTTGTTCCTTTTTTTAAGTTTTCTTTCTTTTTTTTTGATTTTGGTTTTATTGTTTTTAAGTTTAATTTTTATTTAAATAGTATTGTTTTTTCTTTTGTTTTGATTTTGATTTCTGTTAGTGTTTTTTTTTATAGTCTTTATTATCTTAATATGGAAATTAATTTTTTTTATTATTTTTTTGTTTTGCTTGTTTTTATTTGTAGTATGTTTTTTTTGGTTTTTTGTGATAGTGTTTTTTTTGTTTTGCTTGGTTGAGATTTGTTAGGTATTTCTAGTTTTTTTTTGGTTCTTTTTTATAATAATTGGGATAGTTGTAGGGGTTCTATGAATACTGTTTTAACCAATCGTATGGGTGATTTTTTTATTTTTGTTTTTTTTTCTTTGTCTTTTTTTACTTTTTTTAATTTTTTTAGTTTTTCTTATTTTTGTTTTTATTCTTCTTTTTTTCTTGTTTTGGCTGCTTTTACTAAGAGTGCTCAGTTTCCTTTTGGTGGTTGATTACCTAAGGCAATAAGTGCTCCTACTCCTGTTAGTTCTTTGGTACATAGTAGTACTCTTGTCACTGCTGGTATTGTTTTGATGATTAAATTTAATGTTATTATTATGAGTTCTTTTCTTTTGAAGTTGGTTCTTGTTTCTGGTGTTTTTACTATGTTTTTTTCTAGTTTTTGTGCTTTATATGAGAATGATTTAAAGAAGGTTGTTGCTCTTAGTACTTTATCTCAAATGGGTCTTTCTATGGTTTCTTTTGGTTTTGGTTTGAGTTTTCTTTGTTATGTTCATTTATTGAGTCATGCTATTTTTAAGAGTTGTCTTTTCATACAGATTGGTTATTTGATTCATTGTTCTTTTGGTCAACAGGATGGTCGTGGTTATTCTTTTGGTAATTTACCTTATTTTGTTCAGCTTCAGATTTTGATTACTCTTTTTTGTTTGTGTGGTTTGTTTTTTTTGAGTGGTTCTGTTAGTAAAGATTATATTCTTGTTTATTTTTTTTCTAATTATTTTATGTTGTTTTTTTCTTTTTTTTTTTTTATTTCTGTTTTTATTACTTTTTTATATAGTTATCGTATTTGAAGTAGTCTTTTTTTAACTTTTTTTAATTCTTTATATTATAGTTGTAGTAGTTTTTTGTTTTTTTTTATTAGTATTCCTTTGGTTTTTTTTTCTTTGTTTTTTATTTGGTGATTGAATCTTAATTTTTTTAGAATTCCTGTTGTTTTTGTTTATATTGATTTTTATTTTTTTTTTTTTTTTATTTTATTGTTCTTGTTTTTTTATTTTGTTGTTTTTAAGTTTTTGTCTTTTTCTGTTTATTGTTTTTTGATAGATTATTTTCCTATTTTGTTTACTCGTTTTTTTTATGATTTTAAGTTTTTTGATTTGTTTTTGAATAAGTTAAATTTTACTTTTTTCTCTTTTTTTTCTTTTTCTAGTTTTGTTTCTATATCTTTTTATTTTAATAAATTTAATTTTTTAGTTGTTTTCATTTTTCTTATTTTTGTTGTTTTTTAGGTACCTAATTTATTTTTTTAGTTTTTTAAAGTTTTTTTTTTTATTGATTTTTTTTTTTTTTTATGATTTTTTTTTTTTGTTTTTTTCTTTTGCTTTTTGTTTTTTTTGTTTTAGTTTTTTTTGTTGGTCTGGTAATTTTTTTTTAATTGATTCTTATTTTTATGTTGCTGTTTGTTTTATGTCTGTTTTTATTTTTTCTTTGGTTTTGGTTTCTGAGCGTCATCGTGTTATTATTTTTTTTTCTAAGGTTCTTTTGGTTATTTCTTTTTTTTTTTTTTTTTCTTATAGTGTTTTTTATTTGTATGTTTTTTTTGAGCTTTCTATAGTTCCTATTATTATTTTAATTCTTGGTTATGGTTATCAGATTGAGAAGGTTAATTCTTTTTTTTATCTTGTGTTTTATGCTACTTTTTGTAGTGTTCCTTTTCTTTTTGTTTATTTTAGTTTGGATTTTTTTTTTGTTGTTCCTTATTTTGATTGTTTTATTTCTTGGGAAATGGTTTTTATTATTAGTTTGGCTTTTATAATGAAATTTCCTGTTTTTTTTTTACATCTTTGGTTACCTAAAGCTCATGTTGAAGCTCCTACTTCTGCTAGTATTTTATTAGCTGGTTTGTTATTAAAGTTTGGTACTGTCGGGTTTGTTCGTATTATAAAGAGTCTTAGTTATTGTCATATTAATTATTGGTTTTTTTTTTCAGTTTTGGGTATGTTTGTTTCTTGTTTTGTTTGTGTTTTTCAGAGTGATTTTAAGTCTTTAGCTGCTTATTCTTCTGTTGTTCATATGAATTTTTTGTTGTTTTTTCTTTTGTTTTTTGGTTTATATTCTAAAACTGGTAGTTTTTTAATGATAGTTTCTCATGGTTATACTTCTTCTGTTATATTTTATTTTATTGGTGAGTTTTATCGCTCTTTAGGTAGTCGAATGATTTATTTTTTGAATAGTTTCATGTCTTCTAGTTTTATTTTTTCCTTCTTGATTTCTTTGGTTTTTTTATCTAATTGTGGTATACCTCCTTCTATTTCTTTTTTTTCTGAGTTTTTTTCTTTTTCTGGTTTTTTTTCTTTGTTTTATAATGTTTTTTTTTTGGTTTTTTTTTATTTTTTTGTTTCTTTTTATTATTGTGTTTATATTATTGTTATTTCTTTTTTAGGTAAGAAGTTTTTTTTTTTTAAGAGTTGATTTTTTTTTTGATCTCTTCCCTTAATTTTTTTTTGTTTTAATGTTTTTGGTTTTTTTTTATTTTTTTAATAGATTTAAGTTAAGTTAAACTATTAGTCTTCAAAACTAAAAATTTTATCTATAAGGTATTTAGTAGGAATTTTCTATATCCAATTGCGGTTTGGAAGTTTTTTTACCTTAACAAATTTTAGGCGAGTCTTCTAAACTTGTTTTGGGTTTTCCCGTTTGTTTTTTAAGTTTTTTCATAATTTCCATGTTTTGAGCTTTTCTACTTATCCTTTTTTTATGTTTATTTCTTTAAGTTCTCTTTTTTCTTCTTTTGTTGTTTTTTTTAAGTTTGGTATTTTTTCTTTTCTTTTTTTTTCTTTTTTTTCTTTTTTAGTTCTTATTTTTTGTTGGTTTAAAGATATTTGTATGGAGGGTCTTTGTGGTTATCATAATTTTTATGTTATAGATGGTTTCAAGTTTGGTTTTGTTTTGTTTATTTTTAGGGAATTTATGTTTTTTTTTAGTGTTTTTTGGTTTTATTTTGATTCTGCTTTGGTTCCTGCTCATGAGATTGGTTGTGGTTGGGGATTTTTTGGTTTGGATAAGATCAATCCTTTTGGAGTTCCTCTTTTGAATACTGTTATTCTTTTAAGAAGTGGTGTTACTGTTACTTGGTCTCATTATTGTCTTTTGAATAATTTTTATTGTTTAGATGGTTTAATTTTGACTATTCTTCTTTCTTTTATTTTTATTTTGGTTCAGTTTTTTGAGTATAAGAGTTCCAGTTTTTCTATTTCTGATGGTGTTTATGGTAGTATTTTTTATTTTTCTACTGGTTTTCATGGTTTTCATGTTATTCTGGGTGCTATTTTTTTGACTTATAATCTTTTTCGTTTTTTATTGTATCATTTTAATTATTCTCATCATTTGGGTTATGAGTTTTCTATTTTGTATTGGCATTTTGTAGATGTTGTTTGGTTATTTTTATTTGTTTTTGTTTATTGGTGAGGTTATTAGGTTTTATTTTTACTTTTTGGATTTTTTTAACTTTTTTGATTTTTTTATTTTTGTTTTTGTTTTACAGTTTATTTTTTGTCAAAAGGATAGTCTAATTAATGTTTTTTTCAATAAGTTTTTTTCTTTTTTAGTTGGTGTTTTTTCTTATAATTCTTCTTGTTTCATCAGATATATTTTTTCTTCTTTTATTTTTGTTTTTTTGTTGACTTGCTGTTTTGGTGGTTATTTTAGTTATTCTTTTTGTCCTTTGGGTATTATTGAGTTTACTTTTTTTTTTTCTTTTGTTTCTTGATTTTCCACTTTTTTGTTTTTGATTTCTAGTCAGAAGTTTTCTGTTTATATGAAGAAGTCTGGTGATGGTTTTTTTAAGACTTTTTTTTTACTATTTGTTGAGGTTATTAGTGAGTTTAGTCGTCCTATTGCTTTGAGTGTTCGTTTGTTTGCTAATATTATAGTTGGTCATGTTATTAGTGCTTGTTTTTATGTTTTTTTTGAGTGTGTTTTTGGTTTTTCTTTTTTAATTGTTTTTGCTATTGTTTTTGAGTGTTTTGTTTTTATTTTGCAGAGTTATATTTTTTCTCGTTTAATTTATTTATATATTAACGAGTAGCTTTTTAGTTTATTTAAAATTTTTACTTGTGGTGTAAAAGAAATTTGAGCTTTGTAAGTTAGTTCAAGTAGAATTTTTGTTTTTGGTGCAAATGGTTATCTTACATTGAGGATTATTTTAATTTAGAATATTTAGCTGTTAACTAAAAGGTTTATCTTCATAAGAGTTTAGTTTATATTTAAAATATTAAATTGTAAATTTAAAGTTTTTTGCTCTTGCAGTAATTAGTTTAATTAAAATATAACATTTGGATTGTTAAGTTTTTTTACTGATTTTTCTTTTATTTTTTTGTTATTTTTGTTTTTTTTTTAAATTGTTTTATTTGTAATATTATTTTTTGATGGAGTGTTTTTTTTTTAATGACTCTTGTTTTTGTTTTTTTAAATTTTAATAATTCTTATTCTTCTATTAATTATTTTATTTTTCAGGAGTTTCTTGGTTTGCTTTTTGTTTTTTTTTCTTTTGGTGTTTTTCAATTTTTTATTATTTTATTGAAGGTCGGTGTTTCTCCTTTTCATTTTTGGTGTTTAAATATTTTTAATGGTCTTAGAGGTTTTAGCACTTTTTGATTTCTTACTTTTCAAAAGTTACCCTATTTTCCTGTTTTTTCTTTTATTTTTGATTATAGTTTTTTTTTTTTTCTTGTTTTTGGTATTATTTTTTGTTATTTCAATCTTTTTTTTTGTAAATCTTTTAAGAGTATAGTTTTTATTTCTTCTGTTGAGTCTTTTAATTGGTTGTTAATTTCTCTTTTTTCTTCTTTGTTTTCTGGTTTTTTTTTGTTTCTTTATTATGTTTTTGTTATGTTTTTTTTGTTGGATTACAGTTCTGCCAAAGGTTATGATTTTTATAATTGGGAATTGGTTTTTCTTTTTATAAATTTTCCTATGACTATTACTTTTTTTATTAAAATTTTTTCTATTATTTTTTTTTTTAATATTAGTTCTTTTTATCTATTGTTTGTTTTATTTTTAATGGTTTTTTCTGTTTTTGGTTTTGGTTTTTGGTTTTTTAATGTTGGTTTAAAATTTAGTTATTATGGTTTTTATAATTTTAGTTTTTTTTATTTTGTTTTTTTTCCTTTGATGTTTTTTTGTCTTTTTTAAAAGAGTTTTAGTTTATATAGAATTTATCACTTACAATGATGGGGTTTAAACTCTTACCAATTTAGTAAAATTTTATTATATTGCTTTGATATGGCAAAGTTCTTTTTGATTTGGTATTTTTTGTTTTATTTCTAGTAGCTCTTTTTTCTTTTTTATTTGCTTTTTTTTTTTATTTGTTTGTTTATTTTGCTTCTTTTTTTGATTTTTATTTTTGTAAGTCTTCTTCTTTTGAGAGTGGTTTTATGAGTGTTGGTTTGATTCAGAATTCTTTTAGAATTCACTTTTTTGTTATTATAATTATGTTTGTTGTTTTTGATCTGGAGATTGTTATTTTTATTGGTATTCTTATTTCTGATTTAAATTCTTTTATTTGTTTTTTTTTTTTGTTTTTTTTTTTGTTCTTGTTTTTTTATATGGAGTGGTATTATGGTAAGCTTGTCTGAAATTTTTAATAGTAAAAAACTTTATTATAATTTAGTATATCTCGTTGTCGTTGAGAAGGTTTTAAGTTTTATCTTATTATTATATTTTTTTTTTTTTTTGTTTTTAGTATCAAAAGCCAGTTGGGGTTTTGATATATTWTATATTWTATATTATAAAAATAATATAAATATAATATATTTATTAATTATATTTATATATAAANAATTATATTTATATATATAAATAATTATATTTATATTATTTTTATTATGTATGTATGTATATTTATGTTGATATTAATTTGTTAATATCATATCCTTTATTTAGGATAATTATTTGAGGAAAATTTTATTAATTAGGTAAACTTGTTTCATTTAAGCTGATGAACTTTGGACTTTTTTAAGTCTCAAAAGTTTCAGTAAAACAAGTTTACCTAATTAATGGTTTTATTTTAATTGAAATTATATGTCTATAAGTTCGATTAAAATAAAATTTTGTAGTATGATNNNNNNNNNNNNNNNNNNNNNNNNNNNNNNNNNNNNNN
>Iran_Human_25
ATCGTTTATTTTTCGATTTTTTTATTTATGATTTTGTTGGTTTTTTTTGTTGTTTTTTTTGTTATACAGAGTATTGCTTTTATTACTTTGTATGAGCGTCATTTGTTAGGTCTTAGTCAATCTCGACTTGGTCCTACAAAGGTAGGTTTTTTTGGTGTTTTTCAGGCTATTGTAGATGGAGTTAAGCTTTTAAGCAAAGAACAATTTTTACCTTATAATTCTTCTTATTTTTTTTTTTTGTTTATTCCTTCTGTTTCTTTTTGTTTGATATATTTGGAGTGGTTTGTTCTTCCTTTTTTTTTTGATTTTTTTACTTTTAATTATTCTGTTTTGTTTTTTCTTTGTTTGGTTGGTTTTTCTGTTTATACTACTTTAATTTCTGGAATTGTTTCCAAATCTAAGTATTCTATAATTGGTTCTATTCGTGCTAGTAGTCAGAGTATTTCTTATGAGATTTCTTTTACCTTTTTTGTTTTCTGTGTTGTTCTCCATGTTGGTGTTTTTAGTTTTTTTAGTTTTTTTAGTTTTAGTATAGTTGTTCTTTTTTTTCCTTTTCTTATTATGATTATTGGTGAGCTTAATCGTGCTCCTTTTGATTTTTCTGAGGGTGAGAGTGAACTTGTTAGTGGTTATAATATTGAATATTCTAGTGTTGCTTTTGTTCTTTTGTTTTTGAGTGAGTATGGTGTTTTGATTTTTTTTTGTGTTCTTTTTTCTTTTTTATTTTTTGGTGGTTCTGTTTTTATGTCTTTTTTTATTTTTTCTCTTTTGATTTTTATTCGTAGTTCTTTCCCTCGTTATCGTTATGATTTAATGATAGGTTTTTTTTGGTTTGTTATGTTACCTATTTCTATGATTTTGTTTTTATTTTTTTGTTTGTTATTTTTTTAGGGATTTAGTTTATAATAAAATATTTGTTTTGCATACAAAAGAATTTTTTCTCTGGATTTTTTTTTTTAGTCTATAGATTTGATTATGGTCATTGTAATGATAAAATGGTGTTATATAATTTTTAATCACTTGAGTGGACAATGTTTTTCTATCCCGGCAATGTATTGCTTGTATAAACTCAGTACCAGAATAATCGGATAGACTGAGTAAGCTTATACCCTAAATGTGTTTTGGCCATGGTTTTTTTTTTGATTTTTTTACAACTGTTTAGTGCAATGTGCAGTTTTTTTTTGTTGTTTTATCTTGGTCAATAAGATTAGATAAATGACCTGGATTAGTACCCAGTTAATCTAAATTTAAAAGTTGCAGGAGTAAAGTAATATTTAAACTGTAATAATATTGGCGGATTTTTTAATTATCTTTGGAGGTTGAGCTGTAATTGAGAACCCTCATTATCAGCTTTGATTTTTGTCGCATGTATGATCGTTTATGTCCTTCTTAAAGAGGTGCATTAAAGATTATTTGGTGTTTAATCAATGATATCTATTAAAACAGATAAATACCTGGTATATATCAAAGTTTTCGTTTGACCTACAATATCTTATGTTTCGGATAAGGGGGAGAGATTTTCCTTTGAAGTTGTAAAAGACAGTAAATGCTTTTTAATGTAGCATTGAAGTATTTAGAGAAATCGTACAAATCATCCATCAATTGCCCACAGGGGAGTAAGTTGTAGTAAAGTAGGTGTAGGGGAATCTGTACCTAGTTTAAGTTGGTTATATTTTAATAATTTGGTTTTTTTCCAAGTGTTTTTTCCTTCTTTAATAAGTTAGTATATTTTAGTACATTGGGTTCATATCCTAAAGGAGAATTTTCACTTATTTTTTATTGTTTTTTTTATTTAATTTTTTCTTTTTTAAGGGGGTATGTTTNNNNTGTTTGGGAGTTATTAGTATAAGAAGTATTTTTAATTGCAAATTAAAAGGTTAATAGCTTTTTTTATTCTTTTAAGTTTTTAAATGTTCCTGTTAGTTTTTCTTTATCTGTTTTTTGAAATTTTGGTAGTATTTTGGGTATGGTTCTTTTTTTCCAGATTTTTAGTGGTTTATTTTTATCTTTTTATTATGTTGCTGATGGTTTTAATTCTTTTTCTAGTGTTCAGTATATTATAAGTGATGTTAGTTTTGGTTGAGTTTTTCGTATTTTGCATTTTAATGGTGCTAGTTTATTTTTTTTTTTTTTGTATTTACATTTTTTTAAGGGTCTTTTTTTTTGTAGTTATCGTTTGCCTGGTACTTGGATTATTGGTTTAACTATTTTTTTTTTTGTTATAATGGAGGCTTTTATAGGTTATGTTTTAGTTTGGGCTCAGATGAGTTTTTGAGCTTCTGTTGTTATTACTAGTCTTTTAAGTGTTATTCCTTATTTTGGTTTTTCTATTGTTTATTGAATTTGGAGTGGTTTTTCTGTTGTTAATTCTACTCTTAAGTTTTTTTTTGTTATTCATTTTTTAATGCCTTGATTGGTTTTTCTTTTAGTTTTTGTTCATTTATTTTTTTTACATTCTACTGGTAGGACTTCTGTTTTATATTGTCATGGTGATTATGATAAAATTAGTTTTTTTCCTTACTATTTTTATAAAGATTCTTATAATTTGGTTGTTTTTTTTCTTTTTTTTATTTTTTCTTTTTTTTTTCCTTTTTTACTTGGTGATCCTGAGATGTTTGTTGAGTCTGATCCAATGGTTAGACCTGTACATATTGTTCCTGAGTGATATTTCTTATTTGCTTATGCTATTTTGCGTGCTATCCCTAATAAGGTTTTGGGAGTTTTTTTTCTTGTTTTTAGTATTTTTATTTTTTATTTTTATGTTTTTTTTAATAATTATTATAGTGTTCTTGATAACTTGAATTTTTTTTTGGTTGTTTTTTTTATTTTGGTTTCTGTTTTTTTAAGTTGATTAGGTCAGTGTCATGTTGAATATCCTTTTATTGATTTGAGAGTTGTTTTTTCTTTTTTGTATTTTTTTTTTGCTTTTTTAATTGTTTTCTCTCGATTTTTAACTAAATTTATTTTTTCTTAGTAAACTTAGTATAATTTATTATATTGGATTTAGGATCCTGGGATTTTTGTTTACTTTTAACTATTTTCAAGGTTACATGATAGGTTTTTCTAATAATTATCTTTGTATATATATGGATTGGTTTCATAATTTTAATTGTAGTTTGTTATTTGGTGTTTTATTTTTTGTTTTTATAGTTATTGTTAATCTTTTTGTTAATTCTTATTATTTTAAAAGTCATAATATTGAGTATCAATTTGGTGAGTTTTTATGTAGTTTGTTACCTTTATTTATTTTGGTTTTCCAAATGTTTCCTTCTTTATCTTTGTTGTATTTTAGTGGTTTGTCTTATTTAGATAGTAGTTTAACTGTTAAAGTTGTTGGTCATCAGTGGTATTGAAGTTATGATTATAGGGATATTGGTATTGAGTTTGATTCTTATATGAAGTCTATTGATTCTTTATTGATTGGTGAGCCTCGTTTATTAGAAGTTGATAATCGTTGTGTTGTTCCTTGTGATACTAATATTCGATTTTGTATTACATCGGCTGATGTTATTCATTCTTGATCTCTTCCTTCTTTTTGTATTAAACTTGATGCTATGAGTGGTATTTTAAGTACTGTTACTTGTAGTTTTCCTATGGTTGGTGTTTTTTATGGTCAGTGTTCTGAGATTTGTGGTGCTAATCATAGTTTTATACCTATTTGTTTGGAGGTTTCTTTATTGGAAAATTTTAAAGATTGATGTTATTTAATGTCTAGTTAATTTTGAGGTATTAGTATATTTTAGTATTATTCTTTTTCGAGGAGTCGGATTTATACCTTTATTGAATTAGCATAATTTAATGTATTTGTTTTAAGCGCAAAAGATTTTATTCAATTTTACTCTTTTAGTTTATAAAAAATATGACTTTGAAGCAGTTAAGAATCATAGAGTATATTTTTTTTTTATATATATATTAGTATTGCATACTATGTTAGGATATTTTCAAAGATTTTGATAAATAGAAACAAAGTGTTTAAGGTGTAGTTTTTTTTTTTGTTACAAAAATAATTTTACTACTCTTAGTGTTGATACATCGAACTTTGTGATATCTGTTTTTAATTTTTATATTAGAAAATTATATGTTGTTTTTTTTTTTTGTAGTTTTAATAATTTGAAGTTTTTTTGTTTTAAGTTTTATAACTTTACTACTTTCTTTTTCTTTTTTTCTTTTTAATTATAATTCTTTATAGTTTTTATTATCTAGCAATTAGTAAATTGATAAATTATGTTTTTTTTTTTAATATAAATGAATTACTAATTATCTGGTCAAATGTTTATTAAAGACTTAGGATTTATATTAAATCTGTCTTCTGCCCTATGGTTTTTTTAAATGGCAGTCTTAGCGTGAGGACATTAAAGTAGCAAAATAATTTGTGCTTTTATTGGGTTCGAGTATGAATGAAGTTTTGGCTGGTGATATTTTTTTTTTTTTTTGAATTTAATATACATCTAAAAAGAGATGTTTATAATAAAACAAAGATAAGTCTTCGGAAATTTTATTTCTATTAAAAATTTTTTTTTTTAGTAATTTATCTAGGGAAGATTATTATATAATTTTTTTTTACTATTTTTAATTTAAAAAATTACTCCGGAGTTAACAGAAAAACATGCCTTATGTAGTTCTTATATTTTGGTAAGTTTTACATCGATGTTGTATCTTTATTAGCTGAAGAGGAGAAATTTCAGTTTTTTAGACTGTTCTTCTTTTAATAAATAAAACGTGATATTAGTTTAATTCATCGTGAGATAGAATTGTTTATCTTGTTTATTATTTTTTTTTATCGGGATTAGTACGAAAGGAATTTCATTATAATTTTAAATTTTTTAATCTTTTTTTTAATTTTTTTTGTTTATTTTTTTCTTGTCTTAGTTTTCTTGTTTTTGATCCTTTAAAGAGTGCTTTTTTTTTAGTTCTTTCTTTAATTTTTTTGGTTTTTTTTATTTCTTTTGGTTTTTATGTTTGGTTTTCTTATTTTATTTGTTTGATTTTTTTGAGTGGTATTTTTGTTATTATTGTTTATTTTTCTAGTTTTTCTAAATATATTTATGTTAATATTAATTTTTTTCTTGTTCTTTTTGTTTTCTTGTTTTTTTTTTTTTATTCTTTTTTTTTCTTTTTGGATCCTAGTTACTATAATTCTTTAAATTTTTTTTATTATGATTTGTTTTTTTCTTTTATTTTTTGGGTTGTTTTTTGTTTGTTTTTTTTTATAAATTTTATTAGTTTTTTTCTTTGTTTTTCTGGTGGTCTTCGACTATATTAATTTTGGTTTATTAGTATAATGAGTATATTTGATTTCCAATCAAATGGTTATTAAACTATGCTATTTTAGTTTATATAAAATGTCTGATTTGTAATTAGAAGAATTTTTAGCAACTTTCTAGTTTTTGTTTTTTATAGTACTAATCATAAAGATATTGGTAGTATTTATTTAATTTTTGGTTTATGAGCTGGTATAGTTGGTTCTGCTCTTTCTATAATTATTCGTATCGAGTTAAGTAAACCTGGTATGTTTATTGGGGATGGTCAATTGTATAATTCTATTTTAACTGCTCATGCTATTTTGATAATTTTTTTTATGGTTATACCTAGTATGATTGGTGGTTTTGGTAATTGAATGGTTCCTTTAATATTAGGTGCGCCTGATATAAGTTTTCCTCGATTGAATAATATTAGTTTTTGATTGTTACCTGCTTCTATTTTTTTGGTTTTTTTGGCTTGTTTTGTTGATAATGGTTTAGGTACTAGTTGAACTATTTATCCTCCTTTATCTACTTCAGGTCACCCTGGTTCTAGTGTTGATTTGGCTATTTTCAGTTTACATCTTTCTGGTGTTAGTTCTATTTTAGGTGGTATTAATTTTATGTGTACTGTTAAAAATTTACGTTCTAGTTCTGTTTCTCTTAATAATATGAGTTTATTTATTTGGACTATTTTTGTTACTGTTTTTTTATTGGTTTTGTCTTTACCTGTTTTAGCTGGTGCTATTACTATGTTGTTAATTGATCGTAATTTTAATGGTTCTTTTTTTGATCCTAGTTTTGGTGGTAATCCTTTGATTTATCAGCATTTGTTTTGGTTTTTTGGTCATCCAGAAGTTTATATTTTAATTTTACCTGCTTTCGGTATTATTAGTCAATGTACCTTGTATTTGACTGGTAAAAAAGAAGTTTTTGGTTATTTGGGTATGGTTTATGCTATTTTAAGTATTGGTTTAATTGGTTGTGTAGTTTGAGCTCATCACATGTATACTGTTGGTATGGATTTCGATTCTCGTGCTTATTTTACTGCTGCTACTATAGTAATTGCTGTACCTACTGGTGTAAAAGTTTTTAGATGGTTAGCTACTTTTTTTGGTACTGTTATAGTTTATCAACCTTTGTTATTTTGAGTTATAGGTTTTATTTTTTTATTTACTATTGGTGGTTTAACTGGTGTTATATTATCTAATTCTAGAATTGACATTATTTTACATGATACTTATTATGTAGTATCTCACTTTCATTATGTTTTAAGTCTTGGTGCTGTTTTTGGTTTGTTTGCGGGTGTTACTTTGTGATGATCTTTTATTACTGGTTTTGTTTTGAATAAAATTTATATGTATTCTGTTTTTTTTTTATTTTTTATTGGAGTTAATATGACTTTTTTTCCTTTACATTTTGCTGGTTTACATGGTTTCCCACGAAAATATGTGGATTATCCAGATGTTTATTCTTTTTGAAATGTTTTATCTTCTTTTGGTTCTCTTATTAGTATTTTTTCTCTTTTTTTTTTTGTTTTTGTTCTATTAGAATCTTTTATTAGTTATCGTGTTTTAGTTGTTGATTACTTTAATGGTGTTAGACCTGAAAATACTAATTTAGGTTATAATTTTTATCATAGTTTTCAAGATGGGGTTTATTTGAGAGTACCTCATAATTAATTGTTTTTATTTTTTATTGGTATTTTTTTTCTTTTTTATAAATTTCGACGTTTTATTTTTATTATTATTTCTTTTGAATTTTTAATGATGGGAGTTTTTTATTTGTTTTCTTTTTTTTTTGGTTTTTTTTCTTTTTTTTACTTTTTATGTTTTAGTGTCTTTTGTAGTCTTATAGGTGTTGTTTTAATAGTTTATTTTATTAAGTTTTATGGTTGTGATTATGTTTTTTTTTAAAATCACATARTACCATACCCCAATTGAGTGGTTAGCTTAAGTTTAAAGCACCGGATTTTTAATCCGGGGATTGATCTGCTTAAAACTGTTTTTATTTTGATTTGAAATCAAAATTTGGAWTTTTCCGCAGTTTTTGTCTTTATTTTTGATTTTTTTTTATTGTTTTTTGTTTTTGTTTTTTGTTTTTGTTTTTTGTTTTGTTTTTGTTTTTTGTTCCTTTTTTTAAGTTTTCTTTCTTTTTTTTTGATTTTGGTTTTATTGTTTTTAAGTTTAATTTTTATTTAAATAGTATTGTTTTTTCTTTTGTTTTGATTTTGATTTCTGTTAGTGTTTTTTTTTATAGTCTTTATTATCTTAATATGGAAATTAATTTTTTTTATTATTTTTTTGTTTTGCTTGTTTTTATTTGTAGTATGTTTTTTTTGGTTTTTTGTGATAGTGTTTTTTTTGTTTTGCTTGGTTGAGATTTGTTAGGTATTTCTAGTTTTTTTTTGGTTCTTTTTTATAATAATTGGGATAGTTGTAGGGGTTCTATGAATACTGTTTTAACCAATCGTATGGGTGATTTTTTTATTTTTGTTTTTTTTTCTTTGTCTTTTTTTACTTTTTTTAATTTTTTTAGTTTTTCTTATTTTTGTTTTTATTCTTCTTTTTTTCTTGTTTTGGCTGCTTTTACTAAGAGTGCTCAGTTTCCTTTTGGTGGTTGATTACCTAAGGCAATAAGTGCTCCTACTCCTGTTAGTTCTTTGGTACATAGTAGTACTCTTGTCACTGCTGGTATTGTTTTGATGATTAAATTTAATGTTATTATTATGAGTTCTTTTCTTTTGAAGTTGGTTCTTGTTTCTGGTGTTTTTACTATGTTTTTTTCTAGTTTTTGTGCTTTATATGAGAATGATTTAAAGAAGGTTGTTGCTCTTAGTACTTTATCTCAAATGGGTCTTTCTATGGTTTCTTTTGGTTTTGGTTTGAGTTTTCTTTGTTATGTTCATTTATTGAGTCATGCTATTTTTAAGAGTTGTCTTTTCATACAGATTGGTTATTTGATTCATTGTTCTTTTGGTCAACAGGATGGTCGTGGTTATTCTTTTGGTAATTTACCTTATTTTGTTCAGCTTCAGATTTTGATTACTCTTTTTTGTTTGTGTGGTTTGTTTTTTTTGAGTGGTTCTGTTAGTAAAGATTATATTCTTGTTTATTTTTTTTCTAATTATTTTATGTTGTTTTTTTCTTTTTTTTTTTTTATTTCTGTTTTTATTACTTTTTTATATAGTTATCGTATTTGAAGTAGTCTTTTTTTAACTTTTTTTAATTCTTTATATTATAGTTGTAGTAGTTTTTTGTTTTTTTTTATTAGTATTCCTTTGGTTTTTTTTTCTTTGTTTTTTATTTGGTGATTGAATCTTAATTTTTTTAGAATTCCTGTTGTTTTTGTTTATATTGATTTTTATTTTTTTTTTTTTTTTATTTTATTGTTCTTGTTTTTTTATTTTGTTGTTTTTAAGTTTTTGTCTTTTTCTGTTTATTGTTTTTTGATAGATTATTTTCCTATTTTGTTTACTCGTTTTTTTTATGATTTTAAGTTTTTTGATTTGTTTTTGAATAAGTTAAATTTTACTTTTTTCTCTTTTTTTTCTTTTTCTAGTTTTGTTTCTATATCTTTTTATTTTAATAAATTTAATTTTTTAGTTGTTTTCATTTTTCTTATTTTTGTTGTTTTTTAGGTACCTAATTTATTTTTTTAGTTTTTTAAAGTTTTTTTTTTTATTGATTTTTTTTTTTTTTTATGATTTTTTTTTTTTGTTTTTTTCTTTTGCTTTTTGTTTTTTTTGTTTTAGTTTTTTTTGTTGGTCTGGTAATTTTTTTTTAATTGATTCTTATTTTTATGTTGCTGTTTGTTTTATGTCTGTTTTTATTTTTTCTTTGGTTTTGGTTTCTGAGCGTCATCGTGTTATTATTTTTTTTTCTAAGGTTCTTTTGGTTATTTCTTTTTTTTTTTTTTTTTCTTATAGTGTTTTTTATTTGTATGTTTTTTTTGAGCTTTCTATAGTTCCTATTATTATTTTAATTCTTGGTTATGGTTATCAGATTGAGAAGGTTAATTCTTTTTTTTATCTTGTGTTTTATGCTACTTTTTGTAGTGTTCCTTTTCTTTTTGTTTATTTTAGTTTGGATTTTTTTTTTGTTGTTCCTTATTTTGATTGTTTTATTTCTTGGGAAATGGTTTTTATTATTAGTTTGGCTTTTATAATGAAATTTCCTGTTTTTTTTTTACATCTTTGGTTACCTAAAGCTCATGTTGAAGCTCCTACTTCTGCTAGTATTTTATTAGCTGGTTTGTTATTAAAGTTTGGTACTGTCGGGTTTGTTCGTATTATAAAGAGTCTTAGTTATTGTCATATTAATTATTGGTTTTTTTTTTCAGTTTTGGGTATGTTTGTTTCTTGTTTTGTTTGTGTTTTTCAGAGTGATTTTAAGTCTTTAGCTGCTTATTCTTCTGTTGTTCATATGAATTTTTTGTTGTTTTTTCTTTTGTTTTTTGGTTTATATTCTAAAACTGGTAGTTTTTTAATGATAGTTTCTCATGGTTATACTTCTTCTGTTATATTTTATTTTATTGGTGAGTTTTATCGCTCTTTAGGTAGTCGAATGATTTATTTTTTGAATAGTTTCATGTCTTCTAGTTTTATTTTTTCCTTCTTGATTTCTTTGGTTTTTTTATCTAATTGTGGTATACCTCCTTCTATTTCTTTTTTTTCTGAGTTTTTTTCTTTTTCTGGTTTTTTTTCTTTGTTTTATAATGTTTTTTTTTTGGTTTTTTTTTATTTTTTTGTTTCTTTTTATTATTGTGTTTATATTATTGTTATTTCTTTTTTAGGTAAGAAGTTTTTTTTTTTTAAGAGTTGATTTTTTTTTTGATCTCTTCCCTTAATTTTTTTTTGTTTTAATGTTTTTGGTTTTTTTTTATTTTTTTAATAGATTTAAGTTAAGTTAAACTATTAGTCTTCAAAACTAAAAATTTTATCTATAAGGTATTTAGTAGGAATTTTCTATATCCAATTGCGGTTTGGAAGTTTTTTTACCTTAACAAATTTTAGGCGAGTCTTCTAAACTTGTTTTGGGTTTTCCCGTTTGTTTTTTAAGTTTTTTCATAATTTCCATGTTTTGAGCTTTTCTACTTATCCTTTTTTTATGTTTATTTCTTTAAGTTCTCTTTTTTCTTCTTTTGTTGTTTTTTTTAAGTTTGGTATTTTTTCTTTTCTTTTTTTTTCTTTTTTTTCTTTTTTAGTTCTTATTTTTTGTTGGTTTAAAGATATTTGTATGGAGGGTCTTTGTGGTTATCATAATTTTTATGTTATAGATGGTTTCAAGTTTGGTTTTGTTTTGTTTATTTTTAGGGAATTTATGTTTTTTTTTAGTGTTTTTTGGTTTTATTTTGATTCTGCTTTGGTTCCTGCTCATGAGATTGGTTGTGGTTGGGGATTTTTTGGTTTGGATAAGATCAATCCTTTTGGAGTTCCTCTTTTGAATACTGTTATTCTTTTAAGAAGTGGTGTTACTGTTACTTGGTCTCATTATTGTCTTTTGAATAATTTTTATTGTTTAGATGGTTTAATTTTGACTATTCTTCTTTCTTTTATTTTTATTTTGGTTCAGTTTTTTGAGTATAAGAGTTCCAGTTTTTCTATTTCTGATGGTGTTTATGGTAGTATTTTTTATTTTTCTACTGGTTTTCATGGTTTTCATGTTATTCTGGGTGCTATTTTTTTGACTTATAATCTTTTTCGTTTTTTATTGTATCATTTTAATTATTCTCATCATTTGGGTTATGAGTTTTCTATTTTGTATTGGCATTTTGTAGATGTTGTTTGGTTATTTTTATTTGTTTTTGTTTATTGGTGAGGTTATTAGGTTTTATTTTTACTTTTTGGATTTTTTTAACTTTTTTGATTTTTTTATTTTTGTTTTTGTTTTACAGTTTATTTTTTGTCAAAAGGATAGTCTAATTAATGTTTTTTTCAATAAGTTTTTTTCTTTTTTAGTTGGTGTTTTTTCTTATAATTCTTCTTGTTTCATCAGATATATTTTTTCTTCTTTTATTTTTGTTTTTTTGTTGACTTGCTGTTTTGGTGGTTATTTTAGTTATTCTTTTTGTCCTTTGGGTATTATTGAGTTTACTTTTTTTTTTTCTTTTGTTTCTTGATTTTCCACTTTTTTGTTTTTGATTTCTAGTCAGAAGTTTTCTGTTTATATGAAGAAGTCTGGTGATGGTTTTTTTAAGACTTTTTTTTTACTATTTGTTGAGGTTATTAGTGAGTTTAGTCGTCCTATTGCTTTGAGTGTTCGTTTGTTTGCTAATATTATAGTTGGTCATGTTATTAGTGCTTGTTTTTATGTTTTTTTTGAGTGTGTTTTTGGTTTTTCTTTTTTAATTGTTTTTGCTATTGTTTTTGAGTGTTTTGTTTTTATTTTGCAGAGTTATATTTTTTCTCGTTTAATTTATTTATATATTAACGAGTAGCTTTTTAGTTTATTTAAAATTTTTACTTGTGGTGTAAAAGAAATTTGAGCTTTGTAAGTTAGTTCAAGTAGAATTTTTGTTTTTGGTGCAAATGGTTATCTTACATTGAGGATTATTTTAATTTAGAATATTTAGCTGTTAACTAAAAGGTTTATCTTCATAAGAGTTTAGTTTATATTTAAAATATTAAATTGTAAATTTAAAGTTTTTTGCTCTTGCAGTAATTAGTTTAATTAAAATATAACATTTGGATTGTTAAGTTTTTTTACTGATTTTTCTTTTATTTTTTTGTTATTTTTGTTTTTTTTTTAAATTGTTTTATTTGTAATATTATTTTTTGATGGAGTGTTTTTTTTTTAATGACTCTTGTTTTTGTTTTTTTAAATTTTAATAATTCTTATTCTTCTATTAATTATTTTATTTTTCAGGAGTTTCTTGGTTTGCTTTTTGTTTTTTTTTCTTTTGGTGTTTTTCAATTTTTTATTATTTTATTGAAGGTCGGTGTTTCTCCTTTTCATTTTTGGTGTTTAAATATTTTTAATGGTCTTAGAGGTTTTAGCACTTTTTGATTTCTTACTTTTCAAAAGTTACCCTATTTTCCTGTTTTTTCTTTTATTTTTGATTATAGTTTTTTTTTTTTTCTTGTTTTTGGTATTATTTTTTGTTATTTCAATCTTTTTTTTTGTAAATCTTTTAAGAGTATAGTTTTTATTTCTTCTGTTGAGTCTTTTAATTGGTTGTTAATTTCTCTTTTTTCTTCTTTGTTTTCTGGTTTTTTTTTGTTTCTTTATTATGTTTTTGTTATGTTTTTTTTGTTGGATTACAGTTCTGCCAAAGGTTATGATTTTTATAATTGGGAATTGGTTTTTCTTTTTATAAATTTTCCTATGACTATTACTTTTTTTATTAAAATTTTTTCTATTATTTTTTTTTTTAATATTAGTTCTTTTTATCTATTGTTTGTTTTATTTTTAATGGTTTTTTCTGTTTTTGGTTTTGGTTTTTGGTTTTTTAATGTTGGTTTAAAATTTAGTTATTATGGTTTTTATAATTTTAGTTTTTTTTATTTTGTTTTTTTTCCTTTGATGTTTTTTTGTCTTTTTTAAAAGAGTTTTAGTTTATATAGAATTTATCACTTACAATGATGGGGTTTAAACTCTTACCAATTTAGTAAAATTTTATTATATTGCTTTGATATGGCAAAGTTCTTTTTGATTTGGTATTTTTTGTTTTATTTCTAGTAGCTCTTTTTTCTTTTTTATTTGCTTTTTTTTTTTATTTGTTTGTTTATTTTGCTTCTTTTTTTGATTTTTATTTTTGTAAGTCTTCTTCTTTTGAGAGTGGTTTTATGAGTGTTGGTTTGATTCAGAATTCTTTTAGAATTCACTTTTTTGTTATTATAATTATGTTTGTTGTTTTTGATCTGGAGATTGTTATTTTTATTGGTATTCTTATTTCTGATTTAAATTCTTTTATTTGTTTTTTTTTTTTGTTTTTTTTTTTGTTCTTGTTTTTTTATATGGAGTGGTATTATGGTAAGCTTGTCTGAAATTTTTAATAGTAAAAAACTTTATTATAATTTAGTATATCTCGTTGTCGTTGAGAAGGTTTTAAGTTTTATCTTATTATTATATTTTTTTTTTTTTTTGTTTTTAGTATCAAAAGCCAGTTGGGGTTTTGATATATTWTATATTWTATATTATAAAAATAATATAAATATAATATATTTATTAATTATATTTATATATAAATAATTATATTTATATATATAWATAATTATATTTATATTATTTTTATATTGTATGTATGTATATNNATATTGATATTAATTTGTTAATATCATATCCTTTATTTAGGATAATTATTTGAGGAAAATTTTATTAATTAGGTAAACTTGTTTCATTTAAGCTGATGAACTTTGGACTTTTTTAAGTCTCAAAAGTTTCAGTAAAACAAGTTTACCTAATTAAGGGTTTTATTTTAATTGAAATTATATGTCTATAAGTTCGATTAAAATAAAATTTTGTAGTATGATNNNNNNNNNNNNNNNNNNNNNNNNNNNNNNNNNNNNNN
>Iran_Human_26
GTCGTTTATTTTTCGATTTTTTTATTTATGATTTTGTTGGTTTTTCTTGTTGTTTTTTTTGTTATACAGAGTATTGCTTTTATTACTTTATATGAGCGTCATTTGTTGGGTCTTAGTCAATCTCGACTTGGTCCTACAAAGGTAGGTTTTTTTGGTGTTTTACAGGCTATTGTAGATGGGGTTAAGCTTCTAAGTAAAGAACAATTTTTACCTTATAATTCTTCTTTTTTTTTTTTTTTGTTTGTTCCTTCTGTTTCTTTTTGTTTGATATATTTAGAGTGATTTGTTCTTCCTTTTTTTTTTGATTTTTTTACTTTCAATTATTCTGTTTTGTTTTTTCTTTGTTTAGTTGGTTTTTCTGTTTATACTACTTTAATTTCTGGAATTGTTTCTAAGTCTAAGTATTCTATAATTGGTTCTATTCGTGCTAGTAGTCAGAGTATTTCTTATGAGATTTCTTTTACTTTTTTTGTTTTCTGTGTTGTTCTTCATGTTGGTGTTTTTAGTTTTTTTAGTTTTTTTAGTCTTAGTATAATTGTTCTTTTTTTTCCTTTTCTTATTATGATTATTGGTGAGCTTAATCGTGCTCCTTTTGATTTTTCTGAGGGTGAGAGTGAACTTGTTAGTGGTTATAATATTGAATATTCTAGTGTTGCTTTTGTTCTTTTGTTTTTGAGCGAGTATGGTGTTTTGATTTTTTTTTGTGTTCTTTTTTCTTTTTTATTTTTTGGTGGTTCTGTTTTTATGTCTTTTTTCATTTTTTCTCTTTTGATTTTTATTCGTAGTTCTTTCCCTCGTTATCGTTATGATATGATGATAGGTTTTTTTTGATTTATTATGTTACCTATTTCTATGATTTTGTTTTTATTTTTTTGTTTGTTATTTTTTTAGGGATTTAGTTTATATTAAAATGTTTGTTTTGCATACAAAAGAATTTTTTCTCTGGATTTTTTTTTTTAGTTTATAGATTTGATTATGGTCATTGTAATGATAAAATGGTGTTATATAATTTTTAATCACTTGAGTGGACAATGTTTTTCTATCCCGGCAATGTATTGCTTGTATAAACTCAGTACCAGAATAATCGGATAGACTGAGTAAGCTTATACCCTAAATGTGTTTTGGCCATGGTTTTTTTTTTGATTTTTTTACAACTGTTTAGTGCAATGTGCAGTTTTTTTTTGTTGTTTTATCTTGGTCAATAAGATTAGACAAATGACCTGGATTAGTACCCAGTTAATCTAAATTTAAAAGTTGCAGGAGTAAAGTAATATTTAAACTGTAATAATATTGGCGGATTTTTTAATTATCTTTGGAGGTTGAGCTGTAATTGAGAACCCTCATTATCAGCTTTGATTTTTGTCGCATGTATGATCGTTTATGTCCTTCTTAAAGAGGTGCATTAAAGATTATTTGGTGTTTAATCAATGATATCTATTAAAACAGATAAATACCTGGTATATATCAAAGTTTTCGTTTGACCTACAATATCTTATGTTTCGGATAAGGAGGAGAGATTTTCCTTTGAAGTTGTAAAAGACAGTAAATGCTTTTTAATGTAGCATTGAAGTATTTAGAGAAATCGTACAAATCATCCATCAATTGCCCACAGGGGAGTAAGTTGTAGTAAAGTAGGTGTAGGGGAATCTGTACCTAGTTTAAGTTGGTTATATTTTAATAATTTGGTTTTTTTCCAAGTGTTTTTTCCTTCTTTAATAAGTTAGTATATTTTAGTACATTGGGTTCATATCCTAAAGGAGAATTTTCACTTATTTTTTATTGTTTTTTTTATTTAATTTTTTCTTTTTTAAGGGGGTATCTTTAAGGTTTTTGGGAGTTATTAGTATAAGAAGTATTTTTAATTGCAAATTAAAAGGTTAATAGCTTTTTTTATTCTTTTAAGTTTTTAAATGTCCCTGTTAGTTTTTCTTTATCTGTTTTTTGAAATTTTGGTAGTATTTTGGGTATGGTTCTTTTTTTTCAGATTTTTAGTGGTTTGTTTTTATCTTTTTATTATATTGCTGACGGTTTTAATTCTTTTTCTAGTGTTCAGTATATTATAAGTGATGTTAATTTTGGTTGGGTTTTTCGTATTTTGCATTTTAATGGTGCTAGTTTATTTTTTTTTTTTTTGTATTTGCATTTTTTTAAGGGTCTTTTTTTTTGTAGTTATCGTTTGTCTGGTACTTGAATTATTGGTTTAACTATTTTTTTTTTTGTTATAATGGAGGCTTTTATAGGTTATGTTTTAGTTTGAGCTCAGATGAGTTTTTGGGCTTCTGTTGTTATTACTAGTCTTTTAAGTGTTATTCCTTATTTTGGTTTTTCTATTGTTTATTGAATTTGGAGTGGTTTTTCTGTTGTTAATTCTACTCTTAAGTTTTTTTTTGTTATTCATTTTTTAATGCCTTGATTGGTTTTTCTTTTAGTTTTTGTTCATTTGTTTTTTTTACATTCTACTGGTAGGACTTCTGTTTTATATTGTCATGGTGATTATGATAAAATTAGTTTTTTTCCTTATTATTTTTATAAAGATTCTTATAATTTGGTTGTTTTTTTTCTTTTTTTTATTTTTTCTTTTTTTTTTCCTTTTTTACTTGGTGATCCTGAAATGTTTGTTGAGTCTGATCCAATGGTTAGACCTGTGCATATTGTTCCTGAGTGATATTTTTTGTTTGCTTATGCTATTTTGCGTGCTATCCCTAATAAAGTTTTAGGTGTTTTTTTTCTTGTTTTTAGTATTTTTATTTTTTATTTTTATGTTTTTTTTAATAATTATTATAGTGTTCTTGATAATTTGAATTTTTTTTTAGTTGTTTTTTTTATTTTGGTTTCTGTTTTTTTAAGTTGATTAGGTCAGTGTCATGTTGAATATCCTTTTATTGATTTGAGAGTTGTTTTTTCTTTTTTGTATTTTTTTTCTGCTTTTTTAATTGTTTTCTCTCGATTTTTAACTAAATTTATTTTTTCTTAGTAAACTTAGTATAATTTATTATATTGGATTTAGGATCCTGGGATTTTTGTTTACTTTTAATTATTTTCAAGGTTACATGATAGGTTTTTCTAATAATTATCTTTGTAGATATATGGATTGGTTTCATAATTTTAATTGTAGTCTGTTATTTGGTGTTTTATTTTTTGTTTTTATGGTTATTGTTAATCTTTTTGTTAATTCTTATTATTTTAAGAGTCATAATATTGAGTATCAGTTTGGTGAGTTTTTATGTAGTTTGTTACCTTTATTTATTTTGGTTTTTCAAATGTTTCCTTCTTTATCTTTGTTGTATTTTAGTGGTTTGTCTTATTTAGATAGTAGTTTAACTGTTAAAGTTGTTGGTCATCAATGGTATTGAAGTTATGATTATAGGGATATCGGTATTGAGTTTGATTCTTACATGAAGTCTATTGATTCTTTATTGATTGGTGAGCCTCGTTTATTAGAAGTTGATAATCGTTGTGTTGTTCCTTGTGATACTAATGTTCGATTTTGTATTACATCGGCTGATGTTATTCACTCTTGATCTCTTCCTTCTTTTTGTATTAAACTTGATGCTATGAGTGGTATTTTAAGTACTGTTACTTGTAGTTTTCCTATGGTTGGTGTTTTTTATGGTCAGTGTTCTGAGATTTGTGGTGCTAATCATAGTTTTATGCCTATTTGTTTGGAGGTTTCTTTGTTGGAAAATTTTAAAGATTGATGTTATTTAATGTCTAGTTAATTTTGAGGTATTAGTATATTTTAGTATTATTCTTTTTCGAGGAGTCGGATTTATACCTTTATTGAATTAGCATAATTTAATGTATTTGTTTTAAGCGCAAAAGATTTTATTCAATTTTACTCTTTTAGTTTATATAAAATATGACTTTGAAGCAGTTAAGAATCGTAGAGTATACTTTTTTTTTATATATATATTAGTATTGCATACTATGTTAGGATATTTTCAAAGATTTTGATAAATAGAAACAAAGTGTTTAAGGTGTGGTTTTTTTTTTTGTTACAAAAATAATTTTACTGCTCTTAGTGTTGATACATCGAACTTTGTGATATCTGTTTTTAATTTTTATATTAGAAAATTATATATTGTTTTTTTTTTTTGTAGTTTTAATAATTTGAAGTTTTTCTGTTTCAAGTTTTATAACTTTACTACTTTTCTTTTCTTTTTTTCTTTTTAATTATAATTCTTTATAGTTTTTATTATCTAGCAATTAGTAAATTAATAAATTATGTTTTTTTTTTTAATATAAATGAATTACTAATTATCTGGTCAAATGTTTATTAAAGACTTAGGATTTATATTAAATCTGTCTTCTGCCCTATGGTTTTTTTAAATGGCAGTCTTAGCGTGAGGACATTAAAGTAGCAAAATAATTTGTGCTTTTATTGGGTTCGAGTATGAATGAAGTTTTGGCTGGTGATATTTTTTTTTTTTTTTGAATTTAATATTCATCTAAGAAGAGATGTTTATAATAAAACAAAGATAAGTCTTCGGAAATTTTATTTCTATTAAAAATTTTTTTTTTTAGTAATTTATCTAGGGAAGATTATTATATAATTTTTTTTTACTATTTTTAATTTAAAAAATTACTCCGGAGTTAACAGAAAAACATGCCTTATGTAGTTCTTATATTTTGGTAAGTTTTACATCGATGTTGTATCTTTATTAGCTGAAGAGGAGAAATTTCAGTTTTTTAGACTGTTCTTCTTTTAATAAATAAAACGTGATATTAGTTTAATTCATCGTGAGATAGAATTGTTTATCTTGTTTATTATTTTTTTTTATCGGGATTAGTACGAAAGGAATTTCACTATAATTTTAAATTTTTTAATCTTTTTTTTAATTTTTTTTGTTTATTTTTTTCTTGTCTTAGTTTTCTTGTTTTTGATCCTTTAAAGAGTGCTTTTTTTTTGGTTCTTTCTTTAATTTTTTTGGTTTTTTTTATTTCTTTTGGTTTTTATGTTTGGTTTTCTTATTTTATTTGTTTGATTTTTTTGAGTGGTATTTTTGTTATTATTGTTTATTTTTCTAGTTTTTCTAAATATATTTATGTTAATATTAATTTTTTTCTTGTTCTTTTTGTTTTCTTGTTTTTTTTTTTCTATTCTTTTTTTTTCTTTTTAGATCCTAGTTACTATAATTCTTTAAATTTTTTTTATTATGATTTGTTTTTTTCTTTTATTTTTTGGGTTGTTTTTTGTTTGTTTTTTTTTATAAATTTTATTAGTTTTTTTCTTTGTTTTTCTGGTGCTCTTCGACTATATTAATTTTGGTTTATTAGTATAATGAGTATATTTGATTTCCAATCAAATGGTTATTAAACTATGCTATTTTAGTTTATGAAAAATGTCTAATTTGTAATTAGAAGAATTTTTAGCAACTTTCTGGTTTTTGTTTTTTATAGTACTAATCATAAAGATATTGGTAGTATTTATTTGATTTTTGGTTTATGGGCTGGTATAGTTGGTTCTGCTCTTTCTATAATTATTCGTATCGAGTTAAGTAAACCTGGTATGTTTATTGGAGATGGTCAATTATATAATTCTATTTTAACTGCTCATGCTATCTTGATAATTTTTTTTATGGTTATACCTAGTATGATTGGTGGTTTTGGTAATTGGATGGTTCCTTTAATATTAGGTGCACCTGATATAAGTTTTCCTCGATTAAATAATATTAGTTTTTGATTGTTGCCTGCTTCTATTTTTTTGGTTTTTTTGGCTTGTTTTGTTGATAATGGTTTGGGTACTAGTTGGACTATTTATCCTCCTTTATCTACTTCGGGTCATCCTGGTTCTAGTGTTGATTTGGCTATTTTTAGTTTACATCTTTCTGGTATTAGTTCTATTTTAGGTGGTATTAATTTTATGTGTACTGTTAAAAATTTACGTTCTAGTTCTGTTTCTCTTAATAATATGAGTTTATTTATCTGAACTATTTTTGTTACTGTTTTTTTATTGGTTTTGTCTTTACCTGTTTTAGCTGGTGCTATCACTATGTTGTTAATTGATCGTAATTTTAATGGTTCTTTTTTTGATCCTAGTTTTGGTGGTAATCCTTTGATTTATCAGCATTTGTTTTGGTTTTTTGGTCATCCAGAAGTTTATATTTTAATTTTACCTGCTTTTGGTATTATTAGTCAATGTACTTTGTATTTGACTGGTAAAAAAGAAGTTTTTGGTTATTTGGGTATGGTTTATGCTATTTTAAGTATTGGTTTAATTGGTTGTGTAGTTTGAGCTCACCACATGTATACTGTTGGTATAGATTTTGATTCTCGTGCTTATTTTACTGCTGCTACTATAGTGATTGCTGTTCCTACTGGTGTAAAAGTTTTTAGATGGTTAGCTACTTTTTTTGGTACTGTTATAGTTTATCAACCTTTGTTATTTTGAGTTATAGGTTTTATTTTTTTATTTACTATTGGTGGTTTGACTGGTGTTATATTATCTAATTCTAGAATTGATATTATTTTACATGATACTTATTATGTAGTGTCTCATTTTCATTACGTTTTAAGTCTTGGTGCTGTTTTTGGTTTGTTTGCAGGTGTTACTTTGTGATGATCTTTTATTACTGGTTTTGTTTTAAATAAAATTTATATGTATTCTGTTTTTTTTTTATTTTTTATTGGAGTTAATATGACTTTTTTTCCTTTACATTTTGCTGGTTTACATGGTTTCCCACGAAAATATGTAGATTATCCAGATGTTTATTCTTTCTGAAATGTTTTATCTTCTTTTGGTTCTCTTATTAGTATTTTTTCTCTTTTTTTTTTTGTTTTTGTTCTATTAGAATCTTTTATTAGTTATCGTGTTTTAGTTGTTGATTACTTTAATGGTGTTAGACCTGAAAATGCTAATTTAGGTTATAATTTTTATCATAGTTTCCAAGATGGGGTTTATTTGAGAGTGCCTCATAATTAATTGTTTTTATTTTTTATTGGTATTTTTTTTCTTTTTTACAAATTTCGACGTTTTATTTTTGTTATTATTTCTTTTGAATTTTTAATAATGGGAGTTTTTTATTTGTTTTCTTTTTTTTTTGGTTTTTTTTCTTTTTTTTATTTTTTATGTTTTAGTGTTTTTTGTAGTCTTATGGGTGTTGTTTTAATAGTTTATTTTATTAAGTTTTATGGTTGTGATTATGTTTTTTTTTAAAATCACATANTATCATACCCCAATCGAGTGGTTAGCTTAAGTTTAAAGCACCGGATTTTTAATCCGGGGATTAATCTGCTTAAAACTGTTTTTATTTTGATTTGAAATCAAAATTTGGATTTTTCCGCAGTTTTTGTCTTTATTTTTGATTTTTTTTTATTGTTTTTTGTTTTTGTTTTTTGTTTTTGTTTTTTGTTTTGTTTTTGTTTTTTGTTCCTTTTTTTAAGTTTTCTTTTTTTTTTTTTGATTTTGGTTTTATTGTTTTTAAATTTAATTTTTATTTAAATAGTATTATTTTTTCTTTTGTTTTGATTTTGATTTCTGTTAGTGTTTTTTTTTATAGTCTTTATTATCTTAATATGGAAATTAATTTTTTTTATTATTTTTTTGTTTTACTTGTTTTTATTTGTAGTATATTTTTTTTGGTTTTTTGTGATAGTGTTTTTTTTGTTTTGCTTGGTTGAGATTTGTTAGGTATTTCTAGTTTTTTTTTGGTTCTTTTTTATAATAATTGGGATAGTTGTAGTGGTTCTATGAATACTGTTTTAACCAATCGTATGGGTGATTTTTTTATTTTTGTTTTTTTTTCTTTATCTTTTTTTACTTTTTTTAATTTTTTTAGTTTTTCTTATTTTTGTTTTTATTCTTCTTTTTTTCTTATTTTGGCTGCTTTTACCAAGAGTGCTCAGTTTCCTTTTGGTGGTTGATTACCTAAGGCAATGAGTGCTCCTACTCCTGTTAGTTCTTTAGTGCATAGTAGTACTCTTGTTACTGCTGGTATTGTTTTGATGATTAAATTTAATGTTATTATTATGAGTTCTTTTCTTTTGAAGTTGGTTCTTATTTCTGGTGTTTTTACTATGTTTTTTTCTAGTTTTTGTGCTTTATATGAGAATGATTTAAAGAAGGTTGTTGCTCTTAGTACTTTGTCTCAAATGGGTCTTTCTATGGTTTCTTTTGGTTTTGGTTTAAGTTTTCTTTGTTATGTTCATTTATTAAGTCATGCTATTTTTAAGAGTTGTCTTTTTATACAGATTGGTTATTTAATTCATTGTTCTTTTGGTCAACAGGATGGTCGTGGTTATTCTTTTGGTAATTTACCTTATTTTATTCAGCTTCAGATTTTGATTACTCTTTTTTGTTTGTGTGGTTTGTTTTTTTTGAGTGGTTCTGTTAGCAAAGATTATATTCTTGTTTATTTTTTTTCTAATTATTTTATGTTGTTTTTTTCTTTTTTTTTTTTTATTTCTGTTTTTATTACTTTTTTATATAGTTATCGTATTTGAAGTAGTCTTTTTTTAACTTTTTTTAATTCTTTATATTATAGCTGTAGTAGTTTTTTATTTTTTTTTACTAGTATTCCTTTAGTTTTTTTTTCTTTGTTTTTTATTTGGTGGTTGAATCTTAATTTTTTTAGAATTCCTGTTGTTTTTGTTTATGTTGATTTTTATTTTTTTTTTTTTTTTATTTTATTGTTTTTTTTTTTTTATTTTATTGTTTTCAAGTTTTTATCTTTTTCTGTTTATTGTTTTTTGATAGATTATTTTCCTATTTTATTTACTCGTCTTTTTTATGATTTTAAGTTTTTTGATTTGTTTTTGAATAAGTTAAATTTTACTTTTTTTTCTTTTTTTTCTTTTTCTAGTTTTATTTCTATATCTTCTTATTTTAATAAGTTTAATTTTTTAGTTGTTTTCATTTTTCTTATTTTTATTGTTTTTTAGATATCTAATTTATTTTTTTAGTTTTTTGAAGTTTTTTTTTTTGTTGATTTTTTTTTTTTTTTATGATTTTTTTTTTTTGTTTTTTTCTTTTGCTTTTTGTTTTTTTTGTTTTAGTTTTTTTTGTTGGTCTGGTAATTTTTTTTTAATTGATTCTTATTTTTATGTTGCTGTTTGTTTTATATCTGTTTTTATTTTTTCTTTGGTTTTGGTTTCTGAGCGTCATCGTGTTATTGTTTTTTTTTCTAAGGTTCTTTTAATTATTTCTTTTTTTTTTTTTTTTTCTTATAGTGTTTTTTATTTGTATGTTTTTTTTGAGCTTTCTATGGTTCCTATTATTATTTTAATTCTTGGTTATGGTTATCAGATTGAGAAGGTTAATTCTTTTTTTTATCTTGTTTTTTACGCTACTTTTTGTAGTGTTCCTTTTCTTTTTGTTTATTTTAGTTTGGATTTTTTTTTTGTTGTTCCTTATTTTGATTGTTTTATTTCTTGAGAGATGGTTTTTATTATTAGTTTGGCTTTTATAATGAAATTTCCTGTTTTTTTTTTACATCTTTGGTTGCCTAAAGCTCATGTTGAAGCTCCTACTTCTGCTAGTATTTTGTTAGCTGGTTTGTTATTGAAGTTTGGTACTGTTGGTTTTGTTCGTATTATAAAGAGTCTTAGTTATTGTCATATTAATTATTGGTTTTTTTTTTCAGTTTTGGGTATGTTTATTTCTTGTTTTGTTTGTGTTTTTCAGAGTGATTTTAAGTCTTTAGCTGCTTATTCTTCTGTTGTTCATATGAATTTTTTGTTGTTTTTTCTTTTGTTTTTTGGTTTATATTCTAAAACTGGTAGTTTTTTAATAATGGTTTCTCATGGATATACTTCTTCTGTTATGTTTTATTTTATTGGTGAGTTTTATCGTTCTTTAGGTAGTCGAATGATTTATTTTTTGAATAGTTTTATGTCTTCTAGTTTTATTTTTTCTTTTTTAATTTCTTTGGTTTTTTTATCTAATTGTGGTATGCCTCCTTCTATTTCTTTTTTTTCTGAGTTTTTTTCTTTTTCTGGTTTTTTTTCTTTGTTTTATAATGTTTTTTTTTTGGTTTTTTTTTATTTTTTTGTTTCTTTTTATTATTGTGTTTATATTATTGTTATTTCTTTTTTAGGTAAGAAGTTTTTTTTTTTTAAGAGTTGATTTTTTTTTTGATCTCTCCCTTTAATTTTTTTTTGTTTTAATGTTTTTAGTTTTTTTTTGTTTTTTTAATAGATTTAAGTTAAGTTAAACTATTAGTCTTCAAAACTAAAAATTTTATCTATAAGGTATTTAGTAGGAATTTTCTATATCCAATTGCGGTTTGGAAGTTTTTTTACCTTAACAAATTTTAGGCGAGTCTTCTAAACTTGTTTTGGGTTTTCCCGTTTGTTTTTTAAGTTTTTTCATAATTTCCATGTTTTAAGCTTTTCTACTTATCCTTTTTTTATGTTTATTTCTTTAAGTTCTCTTTTTTCTTCTTTTGTTGTTTTTTTCAAGTTCGGTATTTTCTTTTTTCTTTTTTTTTCTTTTTTTTCTTTTTTATTTCTTATTTTTTGTTGGTTTAAAGATATTTGTATGGAGGGTCTTTGTGGTTATCATAATTTTTATGTTATAGATGGTTTTAAGTTTGGTTTTGTTTTGTTTATTTTTAGTGAATTTATGTTTTTTTTTAGTGTTTTTTGGTTTTATTTTGATTCTGCTTTGGTTCCTGCTCATGAGATTGGTTGTGGTTGGGGGTTTTTTGGTTTGGATAAGATTAATCCTTTTGGAGTCCCTCTTTTAAATACTGTTATTCTTCTTAGAAGTGGTGTTACTGTTACTTGGTCTCATTATTGTCTTCTGAATAATTTTTATTGTTTAGATGGTTTAATTTTGACTATTCTTCTTTCTTTTGTTTTTATTTTGGTTCAGTTTTTCGAGTATAAGAGTTCTAGTTTTTCTATCTCTGATGGTGTTTATGGTAGTATTTTTTATTTTTCTACTGGTTTTCATGGTTTTCATGTTATCCTAGGTGCTGTTTTTCTTACTTATAATCTTTTTCGTTTTTTATTTTATCATTTTAATTATTCTCATCATTTAGGTTATGAGTTTTCTATTTTATATTGGCATTTTGTAGATGTTGTTTGGTTATTTTTATTTGTTTTTGTTTATTGGTGAGGTTATTAGGTTTTATTTTTACTTTTTGGATTTTTTTAATTTTTTTGATTTTTTTCTTTTTGTTTTTGTTTTACAGTTTATTTTTTGTCAAAAGGATAGTTTAATTAATGTTTTTTTTAATAAGTTTTTTTCTTTTTTAGTTGGTGTTTTTTCTTATAATTCTTCTTGTTTCATTAGATATATTTTTTCTTCTTTTATTTTTGTTTTTTTGTTGATTTGTTGTTTTGGTGGTTATTTTAGTTATTCTTTTTGTCCTTTAGGTATTATTGAGTTTACTTTTTTTTTTTCTTTTGTTTCTTGATTTTCCACTTTTTTGTTTTTGATTTCTAGTCAGAAGTTTTCTGTTTATATAAAGAAGTCTGGTGATGGTTTTTTTAAGACTTTTTTTTTGTTATTTGTTGAGATTATTAGTGAGTTTAGTCGCCCTATTGCTTTGAGTGTTCGTTTGTTTGCTAATATTATAGTTGGTCATGTTATTAGTGCTTGTTTTTATGTTTTTTTTGAGTGTGTTTTTGGTTTTTCTTTTTTAATTGTTTTTGCTATTGTTTTTGAGTGTTTTGTTTTTATTTTACAGAGTTATATTTTTTCTCGTTTAATTTATTTATATATTAACGAGTAGCTTTTTAGTTTATTTAAAATTTTTACTTGTGGTGTAAAAGAAATTTGAGCTTTGTAAGTTAGTTTAAGTAGAATTTTTGTTTTTGGTACAAATGGTTATCTTACATTGAGGATTATTTTAATTTAGAATATTTAGCTGTTAACTAAAAGGTTTATCTTCATAAGAGTTTAGTTTATATTTAAAATATTAAATTGTAAATTTAAAGTTTTTTGCTCTTGCAGTAATTAGTTTAATTAAAATATAACATTTGGATTGTTAAGTTTTTTTACTGATTTTTCTTTTATTTTTTTGTTATTATTGTTTTTTTTTTAAATTGTTTTATTTGTAATATTGTTTTTTGATGGAGTATTTTTTTTTTAATGACTCTTGTTTTTGTTTTTTTAAATTTTAATAATTCTTATTCTTCTATTAATTATTTTATTTTTCAGGAGTTTCTTGGTTTGCTTTTTGTTTTTTTTTCTTTTGGTGTTCTTCAATTTTTTATTATTTTATTAAAAGTTGGTGTTTCCCCTTTTCATTTTTGGTGTTTAAATATTTTTAATGGTCTTAGAGGTTTTAGTACTTTTTGATTTCTTACTTTCCAGAAGTTACCCTATTTTCCTGTTTTTTCTTTTATTTTCGATTATAGTTTTTTTTTTTTTCTTGTTTTTGGTATTATTTTTTGTTATTTTAATCTTTTTTTTTGTAAATCTTTTAAGAGCATAGTTTTTATTTCTTCTGTTGAGTCTTTTAATTGGTTATTGATTTCTCTTTTTTCTTCTTTGTTTTCTGGTTTTTTTTTGTTTCTTTATTATGTTTTTGTTATGTTTTTTTTGTTGGATTATAGTTCTACTAAAGGTTATGATTTTTATAATTGGGAGTTGGTTTTTCTTTTTATAAATTTTCCTATGACCATTACTTTTTTTATTAAAATTTTTTCTATTATTTTTTTTTTTAATATTAGTTCTTTTTATTTGTTGTTTGTTTTATTTTTAATGGTCTTTTCTGTTTTTGGTTTTGGTTTTTGGTTTTTTAATGTTGGTTTAAAATTTAGTTATTATGGTTTTTATAATTTTAGTTTTTTTTATTTTGTTTTTTTTCCTTTGATGTTTTTTTGTCTTTTTTAAAAGAGTTTTAGTTTATATAGAATATATCACTTACAATGATGGGGTTTAAACTCTTACCAATTTAGTAAAATTTTATTATATTGCTTTGATATGGCAAAGTTCTTTTTGATTTGGTATTTTTTGTTTTGTTTTTAGTAGCTCTTTTTTCTTTTTTGTTTGCTTTTTTTTTTTATTTGTTTGTTTATTTTGCTTCTTTTTTTGATTTTTATTTTTGTAAGTCTTCTTCTTTTGAGAGTGGTTTTATGAGTGTTGGTTTAATTCAGAATTCTTTTAGAATTCACTTTTTTGTTATTATAATTATGTTTGTTGTTTTTGATTTGGAGATTGTTATTTTTATTGGTATTCTTATTTCTGATTTAAATTCTTTTGTTTGTTTTTTTTTTTTGTTTTTTTTTTTGTTCTTGTTTTTTTATATGGAGTGGTATTATGGTAAGCTTGTTTGGAATTTTTAATAGTAAAAAACTTTATTATAATTTAGTATATCTCGTTGTCGTTGAGAAGGTTTTAAGTTTTATCTTATTATTATATTTTTTTTTTTTCTTGTTTTTAGTATCAAAAGCCGATTGGGGTTTTGATATATTATATATTATATATTATAAAAATAATATAAATATAATATATTTATTAATTATATTTATATATAAATAATTATATTTATATATATAAATAATTATATTTATATTATTTTTATTATGTATGTATATATTTTTATGTTGATATTAATTAGTTAATATCATATCCTTGATTTAGGATAATTGTTTGAGGAGAATTTTATTAATTAGGTAAACTTGTTTCATTTAAGCTGATAAACTTTGAACTTTGTTAAGTTTCAAAAGTTTCAGGAAAACAAGTTTACCTAATTAATGATTTTATTTTAATTGAAATTATATGTCTATAAGTCCAATTAAAATAAAATTTTGTAATAAAATTNNNNNNNNNNNNNNNNNNNNNNNNNNNNNNNNNNNNN
>Iran_Human_27
GTCGTTTATTTTTCGATTTTTTTATTTATGATTTTGTTGGTTTTTCTTGTTGTTTTTTTTGTTATACAGAGTATTGCTTTTATTACTTTATATGAGCGTCATTTGTTGGGTCTTAGTCAATCTCGACTTGGTCCTACAAAGGTAGGTTTTTTTGGTGTTTTACAGGCTATTGTAGATGGGGTTAAGCTTCTAAGTAAAGAACAATTTTTACCTTATAATTCTTCTTTTTTTTTTTTTTTGTTTGTTCCTTCTGTTTCTTTTTGTTTGATATATTTAGAGTGATTTGTTCTTCCTTTTTTTTTTGATTTTTTTACTTTCAATTATTCTGTTTTGTTTTTTCTTTGTTTAGTTGGTTTTTCTGTTTATACTACTTTAATTTCTGGAATTGTTTCTAAGTCTAAGTATTCTATAATTGGTTCTATTCGTGCTAGTAGTCAGAGTATTTCTTATGAGATTTCTTTTACTTTTTTTGTTTTCTGTGTTGTTCTTCATGTTGGTGTTTTTAGTTTTTTTAGTTTTTTTAGTCTTAGTATAATTGTTCTTTTTTTTCCTTTTCTTATTATGATTATTGGTGAGCTTAATCGTGCTCCTTTTGATTTTTCTGAGGGTGAGAGTGAACTTGTTAGTGGTTATAATATTGAATATTCTAGTGTTGCTTTTGTTCTTTTGTTTTTGAGCGAGTATGGTGTTTTGATTTTTTTTTGTGTTCTTTTTTCTTTTTTATTTTTTGGTGGTTCTGTTTTTATGTCTTTTTTCATTTTTTCTCTTTTGATTTTTATTCGTAGTTCTTTCCCTCGTTATCGTTATGATATGATGATAGGTTTTTTTTGATTTATTATGTTACCTATTTCTATGATTTTGTTTTTATTTTTTTGTTTGTTATTTTTTTAGGGATTTAGTTTATATTAAAATGTTTGTTTTGCATACAAAAGAATTTTTTCTCTGGATTTTTTTTTTTAGTTTATAGATTTGATTATGGTCATTGTAATGATAAAATGGTGTTATATAATTTTTAATCACTTGAGTGGACAATGTTTTTCTATCCCGGCAATGTATTGCTTGTATAAACTCAGTACCAGAATAATCGGATAGACTGAGTAAGCTTATACCCTAAATGTGTTTTGGCCATGGTTTTTTTTTTGATTTTTTTACAACTGTTTAGTGCAATGTGCAGTTTTTTTTTGTTGTTTTATCTTGGTCAATAAGATTAGACAAATGACCTGGATTAGTACCCAGTTAATCTAAATTTAAAAGTTGCAGGAGTAAAGTAATATTTAAACTGTAATAATATTGGCGGATTTTTTAATTATCTTTGGAGGTTGAGCTGTAATTGAGAACCCTCATTATCAGCTTTGATTTTTGTCGCATGTATGATCGTTTATGTCCTTCTTAAAGAGGTGCATTAAAGATTATTTGGTGTTTAATCAATGATATCTATTAAAACAGATAAATACCTGGTATATATCAAAGTTTTCGTTTGACCTACAATATCTTATGTTTCGGATAAGGAGGAGAGATTTTCCTTTGAAGTTGTAAAAGACAGTAAATGCTTTTTAATGTAGCATTGAAGTATTTAGAGAAATCGTACAAATCATCCATCAATTGCCCACAGGGGAGTAAGTTGTAGTAAAGTAGGTGTAGGGGAATCTGTACCTAGTTTAAGTTGGTTATATTTTAATAATTTGGTTTTTTTCCAAGTGTTTTTTCCTTCTTTAATAAGTTAGTATATTTTAGTACATTGGGTTCATATCCTAAAGGAGAATTTTCACTTATTTTTTATTGTTTTTTTTATTTAATTTTTTCTTTTTTAAGGGGGTATCTTTAAGGTTTTTGGGAGTTATTAGTATAAGAAGTATTTTTAATTGCAAATTAAAAGGTTAATAGCTTTTTTTATTCTTTTAAGTTTTTAAATGTCCCTGTTAGTTTTTCTTTATCTGTTTTTTGAAATTTTGGTAGTATTTTGGGTATGGTTCTTTTTTTTCAGATTTTTAGTGGTTTGTTTTTATCTTTTTATTATATTGCTGACGGTTTTAATTCTTTTTCTAGTGTTCAGTATATTATAAGTGATGTTAATTTTGGTTGGGTTTTTCGTATTTTGCATTTTAATGGTGCTAGTTTATTTTTTTTTTTTTTGTATTTGCATTTTTTTAAGGGTCTTTTTTTTTGTAGTTATCGTTTGTCTGGTACTTGAATTATTGGTTTAACTATTTTTTTTTTTGTTATAATGGAGGCTTTTATAGGTTATGTTTTAGTTTGAGCTCAGATGAGTTTTTGGGCTTCTGTTGTTATTACTAGTCTTTTAAGTGTTATTCCTTATTTTGGTTTTTCTATTGTTTATTGAATTTGGAGTGGTTTTTCTGTTGTTAATTCTACTCTTAAGTTTTTTTTTGTTATTCATTTTTTAATGCCTTGATTGGTTTTTCTTTTAGTTTTTGTTCATTTGTTTTTTTTACATTCTACTGGTAGGACTTCTGTTTTATATTGTCATGGTGATTATGATAAAATTAGTTTTTTTCCTTATTATTTTTATAAAGATTCTTATAATTTGGTTGTTTTTTTTCTTTTTTTTATTTTTTCTTTTTTTTTTCCTTTTTTACTTGGTGATCCTGAAATGTTTGTTGAGTCTGATCCAATGGTTAGACCTGTGCATATTGTTCCTGAGTGATATTTTTTGTTTGCTTATGCTATTTTGCGTGCTATCCCTAATAAAGTTTTAGGTGTTTTTTTTCTTGTTTTTAGTATTTTTATTTTTTATTTTTATGTTTTTTTTAATAATTATTATAGTGTTCTTGATAATTTGAATTTTTTTTTAGTTGTTTTTTTTATTTTGGTTTCTGTTTTTTTAAGTTGATTAGGTCAGTGTCATGTTGAATATCCTTTTATTGATTTGAGAGTTGTTTTTTCTTTTTTGTATTTTTTTTCTGCTTTTTTAATTGTTTTCTCTCGATTTTTAACTAAATTTATTTTTTCTTAGTAAACTTAGTATAATTTATTATATTGGATTTAGGATCCTGGGATTTTTGTTTACTTTTAATTATTTTCAAGGTTACATGATAGGTTTTTCTAATAATTATCTTTGTAGATATATGGATTGGTTTCATAATTTTAATTGTAGTCTGTTATTTGGTGTTTTATTTTTTGTTTTTATGGTTATTGTTAATCTTTTTGTTAATTCTTATTATTTTAAGAGTCATAATATTGAGTATCAGTTTGGTGAGTTTTTATGTAGTTTGTTACCTTTATTTATTTTGGTTTTTCAAATGTTTCCTTCTTTATCTTTGTTGTATTTTAGTGGTTTGTCTTATTTAGATAGTAGTTTAACTGTTAAAGTTGTTGGTCATCAATGGTATTGAAGTTATGATTATAGGGATATCGGTATTGAGTTTGATTCTTACATGAAGTCTATTGATTCTTTATTGATTGGTGAGCCTCGTTTATTAGAAGTTGATAATCGTTGTGTTGTTCCTTGTGATACTAATGTTCGATTTTGTATTACATCGGCTGATGTTATTCACTCTTGATCTCTTCCTTCTTTTTGTATTAAACTTGATGCTATGAGTGGTATTTTAAGTACTGTTACTTGTAGTTTTCCTATGGTTGGTGTTTTTTATGGTCAGTGTTCTGAGATTTGTGGTGCTAATCATAGTTTTATGCCTATTTGTTTGGAGGTTTCTTTGTTGGAAAATTTTAAAGATTGATGTTATTTAATGTCTAGTTAATTTTGAGGTATTAGTATATTTTAGTATTATTCTTTTTCGAGGAGTCGGATTTATACCTTTATTGAATTAGCATAATTTAATGTATTTGTTTTAAGCGCAAAAGATTTTATTCAATTTTACTCTTTTAGTTTATATAAAATATGACTTTGAAGCAGTTAAGAATCGTAGAGTATACTTTTTTTTTATATATATATTAGTATTGCATACTATGTTAGGATATTTTCAAAGATTTTGATAAATAGAAACAAAGTGTTTAAGGTGTGGTTTTTTTTTTTGTTACAAAAATAATTTTACTGCTCTTAGTGTTGATACATCGAACTTTGTGATATCTGTTTTTAATTTTTATATTAGAAAATTATATATTGTTTTTTTTTTTTGTAGTTTTAATAATTTGAAGTTTTTCTGTTTCAAGTTTTATAACTTTACTACTTTTCTTTTCTTTTTTTCTTTTTAATTATAATTCTTTATAGTTTTTATTATCTAGCAATTAGTAAATTAATAAATTATGTTTTTTTTTTTAATATAAATGAATTACTAATTATCTGGTCAAATGTTTATTAAAGACTTAGGATTTATATTAAATCTGTCTTCTGCCCTATGGTTTTTTTAAATGGCAGTCTTAGCGTGAGGACATTAAAGTAGCAAAATAATTTGTGCTTTTATTGGGTTCGAGTATGAATGAAGTTTTGGCTGGTGATATTTTTTTTTTTTTTTGAATTTAATATTCATCTAAGAAGAGATGTTTATAATAAAACAAAGATAAGTCTTCGGAAATTTTATTTCTATTAAAAATTTTTTTTTTTAGTAATTTATCTAGGGAAGATTATTATATAATTTTTTTTTACTATTTTTAATTTAAAAAATTACTCCGGAGTTAACAGAAAAACATGCCTTATGTAGTTCTTATATTTTGGTAAGTTTTACATCGATGTTGTATCTTTATTAGCTGAAGAGGAGAAATTTCAGTTTTTTAGACTGTTCTTCTTTTAATAAATAAAACGTGATATTAGTTTAATTCATCGTGAGATAGAATTGTTTATCTTGTTTATTATTTTTTTTTATCGGGATTAGTACGAAAGGAATTTCACTATAATTTTAAATTTTTTAATCTTTTTTTTAATTTTTTTTGTTTATTTTTTTCTTGTCTTAGTTTTCTTGTTTTTGATCCTTTAAAGAGTGCTTTTTTTTTGGTTCTTTCTTTAATTTTTTTGGTTTTTTTTATTTCTTTTGGTTTTTATGTTTGGTTTTCTTATTTTATTTGTTTGATTTTTTTGAGTGGTATTTTTGTTATTATTGTTTATTTTTCTAGTTTTTCTAAATATATTTATGTTAATATTAATTTTTTTCTTGTTCTTTTTGTTTTCTTGTTTTTTTTTTTCTATTCTTTTTTTTTCTTTTTAGATCCTAGTTACTATAATTCTTTAAATTTTTTTTATTATGATTTGTTTTTTTCTTTTATTTTTTGGGTTGTTTTTTGTTTGTTTTTTTTTATAAATTTTATTAGTTTTTTTCTTTGTTTTTCTGGTGCTCTTCGACTATATTAATTTTGGTTTATTAGTATAATGAGTATATTTGATTTCCAATCAAATGGTTATTAAACTATGCTATTTTAGTTTATGAAAAATGTCTAATTTGTAATTAGAAGAATTTTTAGCAACTTTCTGGTTTTTGTTTTTTATAGTACTAATCATAAAGATATTGGTAGTATTTATTTGATTTTTGGTTTATGGGCTGGTATAGTTGGTTCTGCTCTTTCTATAATTATTCGTATCGAGTTAAGTAAACCTGGTATGTTTATTGGAGATGGTCAATTATATAATTCTATTTTAACTGCTCATGCTATCTTGATAATTTTTTTTATGGTTATACCTAGTATGATTGGTGGTTTTGGTAATTGGATGGTTCCTTTAATATTAGGTGCACCTGATATAAGTTTTCCTCGATTAAATAATATTAGTTTTTGATTGTTGCCTGCTTCTATTTTTTTGGTTTTTTTGGCTTGTTTTGTTGATAATGGTTTGGGTACTAGTTGGACTATTTATCCTCCTTTATCTACTTCGGGTCATCCTGGTTCTAGTGTTGATTTGGCTATTTTTAGTTTACATCTTTCTGGTATTAGTTCTATTTTAGGTGGTATTAATTTTATGTGTACTGTTAAAAATTTACGTTCTAGTTCTGTTTCTCTTAATAATATGAGTTTATTTATCTGAACTATTTTTGTTACTGTTTTTTTATTGGTTTTGTCTTTACCTGTTTTAGCTGGTGCTATCACTATGTTGTTAATTGATCGTAATTTTAATGGTTCTTTTTTTGATCCTAGTTTTGGTGGTAATCCTTTGATTTATCAGCATTTGTTTTGGTTTTTTGGTCATCCAGAAGTTTATATTTTAATTTTACCTGCTTTTGGTATTATTAGTCAATGTACTTTGTATTTGACTGGTAAAAAAGAAGTTTTTGGTTATTTGGGTATGGTTTATGCTATTTTAAGTATTGGTTTAATTGGTTGTGTAGTTTGAGCTCACCACATGTATACTGTTGGTATAGATTTTGATTCTCGTGCTTATTTTACTGCTGCTACTATAGTGATTGCTGTTCCTACTGGTGTAAAAGTTTTTAGATGGTTAGCTACTTTTTTTGGTACTGTTATAGTTTATCAACCTTTGTTATTTTGAGTTATAGGTTTTATTTTTTTATTTACTATTGGTGGTTTGACTGGTGTTATATTATCTAATTCTAGAATTGATATTATTTTACATGATACTTATTATGTAGTGTCTCATTTTCATTACGTTTTAAGTCTTGGTGCTGTTTTTGGTTTGTTTGCAGGTGTTACTTTGTGATGATCTTTTATTACTGGTTTTGTTTTAAATAAAATTTATATGTATTCTGTTTTTTTTTTATTTTTTATTGGAGTTAATATGACTTTTTTTCCTTTACATTTTGCTGGTTTACATGGTTTCCCACGAAAATATGTAGATTATCCAGATGTTTATTCTTTCTGAAATGTTTTATCTTCTTTTGGTTCTCTTATTAGTATTTTTTCTCTTTTTTTTTTTGTTTTTGTTCTATTAGAATCTTTTATTAGTTATCGTGTTTTAGTTGTTGATTACTTTAATGGTGTTAGACCTGAAAATGCTAATTTAGGTTATAATTTTTATCATAGTTTCCAAGATGGGGTTTATTTGAGAGTGCCTCATAATTAATTGTTTTTATTTTTTATTGGTATTTTTTTTCTTTTTTACAAATTTCGACGTTTTATTTTTGTTATTATTTCTTTTGAATTTTTAATAATGGGAGTTTTTTATTTGTTTTCTTTTTTTTTTGGTTTTTTTTCTTTTTTTTATTTTTTATGTTTTAGTGTTTTTTGTAGTCTTATGGGTGTTGTTTTAATAGTTTATTTTATTAAGTTTTATGGTTGTGATTATGTTTTTTTTTAAAATCACATAGTATCATACCCCAATCGAGTGGTTAGCTTAAGTTTAAAGCACCGGATTTTTAATCCGGGGATTAATCTGCTTAAAACTGTTTTTATTTTGATTTGAAATCAAAATTTGGATTTTTCCGCAGTTTTTGTCTTTATTTTTGATTTTTTTTTATTGTTTTTTGTTTTTGTTTTTTGTTTTTGTTTTTTGTTTTGTTTTTGTTTTTTGTTCCTTTTTTTAAGTTTTCTTTTTTTTTTTTTGATTTTGGTTTTATTGTTTTTAAATTTAATTTTTATTTAAATAGTATTATTTTTTCTTTTGTTTTGATTTTGATTTCTGTTAGTGTTTTTTTTTATAGTCTTTATTATCTTAATATGGAAATTAATTTTTTTTATTATTTTTTTGTTTTACTTGTTTTTATTTGTAGTATATTTTTTTTGGTTTTTTGTGATAGTGTTTTTTTTGTTTTGCTTGGTTGAGATTTGTTAGGTATTTCTAGTTTTTTTTTGGTTCTTTTTTATAATAATTGGGATAGTTGTAGTGGTTCTATGAATACTGTTTTAACCAATCGTATGGGTGATTTTTTTATTTTTGTTTTTTTTTCTTTATCTTTTTTTACTTTTTTTAATTTTTTTAGTTTTTCTTATTTTTGTTTTTATTCTTCTTTTTTTCTTATTTTGGCTGCTTTTACCAAGAGTGCTCAGTTTCCTTTTGGTGGTTGATTACCTAAGGCAATGAGTGCTCCTACTCCTGTTAGTTCTTTAGTGCATAGTAGTACTCTTGTTACTGCTGGTATTGTTTTGATGATTAAATTTAATGTTATTATTATGAGTTCTTTTCTTTTGAAGTTGGTTCTTATTTCTGGTGTTTTTACTATGTTTTTTTCTAGTTTTTGTGCTTTATATGAGAATGATTTAAAGAAGGTTGTTGCTCTTAGTACTTTGTCTCAAATGGGTCTTTCTATGGTTTCTTTTGGTTTTGGTTTAAGTTTTCTTTGTTATGTTCATTTATTAAGTCATGCTATTTTTAAGAGTTGTCTTTTTATACAGATTGGTTATTTAATTCATTGTTCTTTTGGTCAACAGGATGGTCGTGGTTATTCTTTTGGTAATTTACCTTATTTTATTCAGCTTCAGATTTTGATTACTCTTTTTTGTTTGTGTGGTTTGTTTTTTTTGAGTGGTTCTGTTAGCAAAGATTATATTCTTGTTTATTTTTTTTCTAATTATTTTATGTTGTTTTTTTCTTTTTTTTTTTTTATTTCTGTTTTTATTACTTTTTTATATAGTTATCGTATTTGAAGTAGTCTTTTTTTAACTTTTTTTAATTCTTTATATTATAGCTGTAGTAGTTTTTTATTTTTTTTTACTAGTATTCCTTTAGTTTTTTTTTCTTTGTTTTTTATTTGGTGGTTGAATCTTAATTTTTTTAGAATTCCTGTTGTTTTTGTTTATGTTGATTTTTATTTTTTTTTTTTTTTTATTTTATTGTTTTTTTTTTTTTATTTTATTGTTTTCAAGTTTTTATCTTTTTCTGTTTATTGTTTTTTGATAGATTATTTTCCTATTTTATTTACTCGTCTTTTTTATGATTTTAAGTTTTTTGATTTGTTTTTGAATAAGTTAAATTTTACTTTTTTTTCTTTTTTTTCTTTTTCTAGTTTTATTTCTATATCTTCTTATTTTAATAAGTTTAATTTTTTAGTTGTTTTCATTTTTCTTATTTTTATTGTTTTTTAGATATCTAATTTATTTTTTTAGTTTTTTGAAGTTTTTTTTTTTGTTGATTTTTTTTTTTTTTTATGATTTTTTTTTTTTGTTTTTTTCTTTTGCTTTTTGTTTTTTTTGTTTTAGTTTTTTTTGTTGGTCTGGTAATTTTTTTTTAATTGATTCTTATTTTTATGTTGCTGTTTGTTTTATATCTGTTTTTATTTTTTCTTTGGTTTTGGTTTCTGAGCGTCATCGTGTTATTGTTTTTTTTTCTAAGGTTCTTTTAATTATTTCTTTTTTTTTTTTTTTTTCTTATAGTGTTTTTTATTTGTATGTTTTTTTTGAGCTTTCTATGGTTCCTATTATTATTTTAATTCTTGGTTATGGTTATCAGATTGAGAAGGTTAATTCTTTTTTTTATCTTGTTTTTTACGCTACTTTTTGTAGTGTTCCTTTTCTTTTTGTTTATTTTAGTTTGGATTTTTTTTTTGTTGTTCCTTATTTTGATTGTTTTATTTCTTGAGAGATGGTTTTTATTATTAGTTTGGCTTTTATAATGAAATTTCCTGTTTTTTTTTTACATCTTTGGTTGCCTAAAGCTCATGTTGAAGCTCCTACTTCTGCTAGTATTTTGTTAGCTGGTTTGTTATTGAAGTTTGGTACTGTTGGTTTTGTTCGTATTATAAAGAGTCTTAGTTATTGTCATATTAATTATTGGTTTTTTTTTTCAGTTTTGGGTATGTTTATTTCTTGTTTTGTTTGTGTTTTTCAGAGTGATTTTAAGTCTTTAGCTGCTTATTCTTCTGTTGTTCATATGAATTTTTTGTTGTTTTTTCTTTTGTTTTTTGGTTTATATTCTAAAACTGGTAGTTTTTTAATAATGGTTTCTCATGGATATACTTCTTCTGTTATGTTTTATTTTATTGGTGAGTTTTATCGTTCTTTAGGTAGTCGAATGATTTATTTTTTGAATAGTTTTATGTCTTCTAGTTTTATTTTTTCTTTTTTAATTTCTTTGGTTTTTTTATCTAATTGTGGTATGCCTCCTTCTATTTCTTTTTTTTCTGAGTTTTTTTCTTTTTCTGGTTTTTTTTCTTTGTTTTATAATGTTTTTTTTTTGGTTTTTTTTTATTTTTTTGTTTCTTTTTATTATTGTGTTTATATTATTGTTATTTCTTTTTTAGGTAAGAAGTTTTTTTTTTTTAAGAGTTGATTTTTTTTTTGATCTCTCCCTTTAATTTTTTTTTGTTTTAATGTTTTTAGTTTTTTTTTGTTTTTTTAATAGATTTAAGTTAAGTTAAACTATTAGTCTTCAAAACTAAAAATTTTATCTATAAGGTATTTAGTAGGAATTTTCTATATCCAATTGCGGTTTGGAAGTTTTTTTACCTTAACAAATTTTAGGCGAGTCTTCTAAACTTGTTTTGGGTTTTCCCGTTTGTTTTTTAAGTTTTTTCATAATTTCCATGTTTTAAGCTTTTCTACTTATCCTTTTTTTATGTTTATTTCTTTAAGTTCTCTTTTTTCTTCTTTTGTTGTTTTTTTCAAGTTCGGTATTTTCTTTTTTCTTTTTTTTTCTTTTTTTTCTTTTTTATTTCTTATTTTTTGTTGGTTTAAAGATATTTGTATGGAGGGTCTTTGTGGTTATCATAATTTTTATGTTATAGATGGTTTTAAGTTTGGTTTTGTTTTGTTTATTTTTAGTGAATTTATGTTTTTTTTTAGTGTTTTTTGGTTTTATTTTGATTCTGCTTTGGTTCCTGCTCATGAGATTGGTTGTGGTTGGGGGTTTTTTGGTTTGGATAAGATTAATCCTTTTGGAGTCCCTCTTTTAAATACTGTTATTCTTCTTAGAAGTGGTGTTACTGTTACTTGGTCTCATTATTGTCTTCTGAATAATTTTTATTGTTTAGATGGTTTAATTTTGACTATTCTTCTTTCTTTTGTTTTTATTTTGGTTCAGTTTTTCGAGTATAAGAGTTCTAGTTTTTCTATCTCTGATGGTGTTTATGGTAGTATTTTTTATTTTTCTACTGGTTTTCATGGTTTTCATGTTATCCTAGGTGCTGTTTTTCTTACTTATAATCTTTTTCGTTTTTTATTTTATCATTTTAATTATTCTCATCATTTAGGTTATGAGTTTTCTATTTTATATTGGCATTTTGTAGATGTTGTTTGGTTATTTTTATTTGTTTTTGTTTATTGGTGAGGTTATTAGGTTTTATTTTTACTTTTTGGATTTTTTTAATTTTTTTGATTTTTTTCTTTTTGTTTTTGTTTTACAGTTTATTTTTTGTCAAAAGGATAGTTTAATTAATGTTTTTTTTAATAAGTTTTTTTCTTTTTTAGTTGGTGTTTTTTCTTATAATTCTTCTTGTTTCATTAGATATATTTTTTCTTCTTTTATTTTTGTTTTTTTGTTGATTTGTTGTTTTGGTGGTTATTTTAGTTATTCTTTTTGTCCTTTAGGTATTATTGAGTTTACTTTTTTTTTTTCTTTTGTTTCTTGATTTTCCACTTTTTTGTTTTTGATTTCTAGTCAGAAGTTTTCTGTTTATATAAAGAAGTCTGGTGATGGTTTTTTTAAGACTTTTTTTTTGTTATTTGTTGAGATTATTAGTGAGTTTAGTCGCCCTATTGCTTTGAGTGTTCGTTTGTTTGCTAATATTATAGTTGGTCATGTTATTAGTGCTTGTTTTTATGTTTTTTTTGAGTGTGTTTTTGGTTTTTCTTTTTTAATTGTTTTTGCTATTGTTTTTGAGTGTTTTGTTTTTATTTTACAGAGTTATATTTTTTCTCGTTTAATTTATTTATATATTAACGAGTAGCTTTTTAGTTTATTTAAAATTTTTACTTGTGGTGTAAAAGAAATTTGAGCTTTGTAAGTTAGTTTAAGTAGAATTTTTGTTTTTGGTACAAATGGTTATCTTACATTGAGGATTATTTTAATTTAGAATATTTAGCTGTTAACTAAAAGGTTTATCTTCATAAGAGTTTAGTTTATATTTAAAATATTAAATTGTAAATTTAAAGTTTTTTGCTCTTGCAGTAATTAGTTTAATTAAAATATAACATTTGGATTGTTAAGTTTTTTTACTGATTTTTCTTTTATTTTTTTGTTATTATTGTTTTTTTTTTAAATTGTTTTATTTGTAATATTGTTTTTTGATGGAGTATTTTTTTTTTAATGACTCTTGTTTTTGTTTTTTTAAATTTTAATAATTCTTATTCTTCTATTAATTATTTTATTTTTCAGGAGTTTCTTGGTTTGCTTTTTGTTTTTTTTTCTTTTGGTGTTCTTCAATTTTTTATTATTTTATTAAAAGTTGGTGTTTCCCCTTTTCATTTTTGGTGTTTAAATATTTTTAATGGTCTTAGAGGTTTTAGTACTTTTTGATTTCTTACTTTCCAGAAGTTACCCTATTTTCCTGTTTTTTCTTTTATTTTCGATTATAGTTTTTTTTTTTTTCTTGTTTTTGGTATTATTTTTTGTTATTTTAATCTTTTTTTTTGTAAATCTTTTAAGAGCATAGTTTTTATTTCTTCTGTTGAGTCTTTTAATTGGTTATTGATTTCTCTTTTTTCTTCTTTGTTTTCTGGTTTTTTTTTGTTTCTTTATTATGTTTTTGTTATGTTTTTTTTGTTGGATTATAGTTCTACTAAAGGTTATGATTTTTATAATTGGGAGTTGGTTTTTCTTTTTATAAATTTTCCTATGACCATTACTTTTTTTATTAAAATTTTTTCTATTATTTTTTTTTTTAATATTAGTTCTTTTTATTTGTTGTTTGTTTTATTTTTAATGGTCTTTTCTGTTTTTGGTTTTGGTTTTTGGTTTTTTAATGTTGGTTTAAAATTTAGTTATTATGGTTTTTATAATTTTAGTTTTTTTTATTTTGTTTTTTTTCCTTTGATGTTTTTTTGTCTTTTTTAAAAGAGTTTTAGTTTATATAGAATATATCACTTACAATGATGGGGTTTAAACTCTTACCAATTTAGTAAAATTTTATTATATTGCTTTGATATGGCAAAGTTCTTTTTGATTTGGTATTTTTTGTTTTGTTTTTAGTAGCTCTTTTTTCTTTTTTGTTTGCTTTTTTTTTTTATTTGTTTGTTTATTTTGCTTCTTTTTTTGATTTTTATTTTTGTAAGTCTTCTTCTTTTGAGAGTGGTTTTATGAGTGTTGGTTTAATTCAGAATTCTTTTAGAATTCACTTTTTTGTTATTATAATTATGTTTGTTGTTTTTGATTTGGAGATTGTTATTTTTATTGGTATTCTTATTTCTGATTTAAATTCTTTTGTTTGTTTTTTTTTTTTGTTTTTTTTTTTGTTCTTGTTTTTTTATATGGAGTGGTATTATGGTAAGCTTGTTTGGAATTTTTAATAGTAAAAAACTTTATTATAATTTAGTATATCTCGTTGTCGTTGAGAAGGTTTTAAGTTTTATCTTATTATTATATTTTTTTTTTTTCTTGTTTTTAGTATCAAAAGCCGATTGGGGTTTTGATATATTATATATTATATATTATAAAAATAATATAAATATAATATATTTATTAATTATATTTATATATAAATAATTATATTTATATATATAAATAATTATATTTATATTATTTTTATTATGTATGTATRTATWTTTATGTTGATATTAATTAGTTAATATCATATCCTTGATTTAGGATAATTGTTTGAGGAGAATTTTATTAATTAGGTAAACTTGTTTCATTTAAGCTGATAAACTTTGAACTTTGTTAAGTTTCAAAAGTTTCAGGAAAACAAGTTTACCTAATTAATGATTTTATTTTAATTGAAATTATATGTCTATAAGTCCAATTAAAATAAAATTTTGTAATAAAATNNNNNNNNNNNNNNNNNNNNNNNNNNNNNNNNNNNNNN
>Iran_Human_30
GTCGTTTATTTTTCGATTTTTTTATTTATGATTTTATTAGTTTTTTTTGTTGTTTTTTTTGTTATGCAGAGTATTGCTTTTATTACTTTATATGAGCGTCATTTGTTGGGTCTTAGTCAATCTCGACTTGGTCCTACGAAGGTAGGTTTTTTTGGTGTTTTACAGGCTATTGTGGATGGAGTTAAGCTTTTGAGTAAAGAACAATTTTTACCTTATAATTCTTCTTATTTTTTTTTTTTATTTATTCCTTCTGTTTCTTTTTGTTTGATATATTTGGAGTGGTTTGTTCTTCCTTTTTTTTTTGATTTTTTTACTTTTGATTATTCTGTTTTGTTTTTTCTTTGTTTAGTTGGTTTTTCTGTTTATACTACTTTAATTTCTGGAATTGTTTCTAAATCTAAGTATTCTATAATTGGTTCTATTCGTGCTAGTAGTCAGAGTATTTCTTATGAAATTTCTTTTACTTTTTTTGTTTTTTGTGTTGTTCTTCATGTTGGTGTTTTTAGTTTTTTTAGTTTTTTTAGTCTTAGTATAATTGTTCTTTTTTTTCCTTTTCTTATTATAATTATTGGAGAGCTTAATCGTGCTCCTTTTGATTTTTCTGAGGGTGAGAGTGAACTTGTTAGTGGTTATAATATTGAATGTTCTAGTGTTGCTTTTGTTCTTTTGTTTTTGAGTGAATATGGTGTTTTGATTTTTTTTTGTGTTCTTTTTTCTTTTTTATTTTTTAGTGGTTCTGTTTTTATGTCTTTTGTTATTTTTTCTTTTTTGATTTTTATTCGTAGTTCTTTTCCTCGTTATCGTTATGATATGATGATAGGGTTTTTTTGATTTATTATGTTACCTATTTCTATGATTTTGTTTTTATTTTTTTGTTTGTTATTTTTTTAGGGATTTAGTTTATATTAAAATGTTTGTTTTGCATACAAAAGAATTTTTTCTCTGGATTTTTTTTTTTAGTTTATAGATTTGATTATGGTCATTGTAATGATAAAATGGTGTTATATAATTTTTAATCACTTGAGTGGACAATGTTTTTCTATCCCGGCAATGTATTGCTTGTATAAACTCAGTACCAGAATAATCGGATAGACTGAGTAAGCTTATACCCTAAATGTGTTTTGGCCATGGTTTTTTTTTTGATTTTTTTAGAACTGTTTAGTGCAATGTGCAGTTTTTTTTTGTTGTTTTGTCTTGGTCAATAAGATTAGACAAATGACCTGGATTAGTACCCAGTTAATCTAAATTTAAAAGTTGCAGGAGTAAAGTAATATTTAAACTGTAATAATATTGGCGGATTTTTTAATTATCTTTGGAGGTTGAGCTGTAATTGAGAACCCTCATTATCAGCTTTGATTTTTGTCGCATGTATGATCGTTTATGTCCTTCTTAAAGAGGTGCATTAAARATTATTTGGTGTTTAATCAATGATATTTATTAAAACAGATAAATACCTGGTATATATCAAAGTTTTCGTTTGACCTACAATATCTTATGTTTCGGATAAGGGGGAGAGATTCTTCTTTGAAGTTGTAAAAGACAGTAAATGCTTTTTAATGTAGCATTGAAGTATTTAGAGAAATCGTACAAATCATCCATCAATTGCCCACAGGGGAGTAAGTTGTAGTAAAGTAGGTGTAGGGGAATCTGTACCTAGTTTAAGTTGGTTATATTTTAATAATTTGGTTTTTTTCCAAGTGTTTTTTCCTTCTTTAATAAGTTAGTATATTTYAGTACATTGGGTTCATATCCTAAAGGAGAATTTTCACTTATTTTTYWTTKKTTTTTYTRTTTAATTTTTTYTTTTTTAAGGGGGTACTTTTWAGGTTYTTGKGAGTTATTAGTATAAGAAGTATTTTTAATTGCAAATTAAAAGGTTGATAGCTTTTTTTATTCTTTTAAGTTTTTAAATGTTCCTGTTAGTTTTTCTTTATCTGTTTTGTGGAATTTTGGTAGTATTTTGGGTATGGTTCTTTTTTTTCAGATTTTTAGTGGTTTRTTTTTATCTTTTTATTATGTTGCTGATGGTTTTAATTCTTTTTCTAGTGTTCAGTATATTATAAGTGATGTTAATTTTGGTTGGGTTTTTCGTATTTTACATTTTAATGGTGCTAGYTTATTTTTTTTTTTTTTGTATTTGCATTTTTTTAAGGGTCTTTTTTTTTGTAGTTATCGTTTGTCTGGTACTTGGATTGTTGGTTTAACTATTTTTTTTTTTGTTATAATGGAGGCTTTTATAGGTTATGTTTTGGTTTGGGCTCAGATGAGTTTTTGAGCTTCTGTTGTTATTACTAGTCTTTTAAGTGTTATTCCTTATTTTGGTTTTTCTATTGTTTATTGAATTTGGAGTGGTTTTTCTGTTGTTAATTCTACTCTTAAGTTTTTTTTTGTTATTCATTTTTTAATGCCTTGATTGGTTTTTCTTTTAGTTTTTGTTCATTTGTTTTTTTTACATTCTACTGGTAGGACTTCTGTTYTATATTGTCATGGTGATTATGATAAAATTAGTTTTTTYCCTTATTATTTTTATAAAGATTCTTATAATTTGGTTGTTTTTTTYCTTTTTTTTATTTTTTCTTTTTTTTTTCCTTTTTTACTTGGTGATCCTGAAATGTTTGTTGAGTCTGATCCAATAGTTAGACCTGTRCATATTGTTCCTGAGTGATATTTTTTGTTTGCTTATGCTATTTTGCGTGCTATTCCTAATAAAGTTTTAGGTGTTTTTTTTCTTGTTTTTAGTATTTTTATTTTTTATTTYTATGTTTTTTTTAATAATTATTATAGTGTTCTTGATAATTTGAATTTTTTTTTGGTTGTTTTTTTTATTTTGGTTTCTGTTTTTTTAAGTTGGTTGGGTCAGTGTCATGTTGAATATCCTTTTATTAATTTGAGAGTTGTTTTTTCTTTTTTGTATTTTTTTTTTGCTTTTTTAATTGTTTTTTCTCGATTTTTAACTAAATTTATTTTTTCTTAGTAAACTTAGTATAATTTATTATATTGGATTTAGGATCCTGGGATTTTTGTTTACTTTTAATTATTTTCAAGGTTATATGATAGGGTTTTCTAATAATTATCTTTGTAGATATATAGATTGGTTCCATAATTTTAATTGTAGTTTATTATTTGGTGTTTTATTTTTTGTTTTTATAGTTATTGTTAATCTTTTTGTTAATTCTTATTATTTTAAAAGTCATAATATTGAGTATCAATTTGGTGAGTTTTTGTGTAGTTTGTTACCTTTATTTATTTTGGTTTTTCAAATGTTTCCTTCTTTATCTTTGTTGTATTTTAGTGGTTTGTCTTATTTGGATAGTAGTTTAACTGTTAAAGTTGTAGGTCATCAATGGTATTGAAGTTATGATTATAGAGATATTGGTATTGAGTTTGATTCTTATATGAAGTCTATTGATTCTTTATTAATTGGTGAGCCTCGTTTATTAGAAGTTGATAATCGTTGTGTTGTTCCTTGTGATACCAATATTCGATTTTGTATTACATCAGCTGATGTTATTCATTCTTGATCTCTTCCTTCTTTTTGTATTAAGCTTGATGCTATGAGTGGTATTTTAAGTACTGTTACTTGTAGTTTCCCTATGGTTGGTGTTTTTTATGGTCAGTGTTCTGAAATTTGTGGTGCTAATCATAGTTTTATACCTATTTGTTTGGAGGTTTCTTTGTTGGAAAATTTTAAAGACTGGTGTTATTTAATGTCTAGTTAATTTTGAGGTATTAGTATATTTTAGTATTATTCTTTTTCGAGGAATCGGATTTATACCTTTATTGAATTAGCATAATTTAATGTATTTGTTTTAAGCGCAAAAGATTTTATTCAATTTTACTCTTTTAGTTTATAAAAAATATGACTTTGAAGCAGTTAAGAATCGTAGAGTATATTTTTTTTTTATATATATATTAGTATTGCATACTATGTTAGGATATTTTCAAAGATTTTGATAAATAGAAACAAAGTGTTTAAGGTGTAGTTTTTTTTTTTGTTACAAAAATAATTTTACTACTCTTAGTGTTGATACATCGAACTTTGTGATATCTGTTTTTAATTTTTATATTAGAAAATTATATATTGTTTTTTTTTTTTGTAGTTTTAATAATTTAAAGTTTTTTTGTTTTAAGTTTTATAACTTTACTACTTTTYTTTTYTTTTTTTTTTTTTAACTATAATTCTTTATAGTTTTTATTATCTAACAATTAGTAAATTAATAAATTATGTTTTTCTTTTTAATATAAATGAATTACTAATTATCTGGTCAAATGTTTATTAAAGACTTAGGATTTATATTAAATCTGTCTTCTGCCCTATGGTTTTTTTAAATGGCAGTCTTAGCGTGAGGACATTAAAGTAGCAAAATAATTTGTGCTTTTATTGGGTTCGAGTATGAATGAAGTTTTGGCTGGTGATATTTTTTTTTTTTTTTGAATTTAATATACATCTAAGAAGAGATGTTTATAATAAAACAAAGATAAGTCTTCGGAAATTTTATTTCTATTAAAAATTTTTTTTTTTAGTAATTTATCTAGGGAAGATTATTATATAATTTTTTTTTACTATTTTTAATTTAAAAAATTACTCCGGAGTTAACAGAAAAACATGCCTTATGTAGTTCTTATATTTTGGTAAGTTTTACATCGATGTTGTATCTTTATTAGCTGAAGAGGAGAAAATTCAGTTTTTTAGACTGTTCTTCTTTTAATAAATAAAACGTGATATTAGTTTAATTCATCGTGAGATAGAATTGTTTATCTTGTTTATTATTTTTTTTTATCGGGATTAGTACGAAAGGAATTTCATTATAATTTTAAATTTTTTAATCTTTTTTTTAATTTTTTTTGTTTATTTTTTTCTTGTCTTAGTTTTCTTGTTTTTGATCCTTTGAAGAGTGCTTTTTTTTTGGTTCTTTCTTTAATTTTTTTGGTTTTTTTTATTTCTTTTGGTTTTTATGTTTGGTTTTCTTATTTTATTTGTTTGATTTTTTTGAGTGGTATTTTTGTTATTATTGTTTATTTTTCTAGTTTTTCTAAATATATTTATGTYAATATTAATTTTTTTCTTGTTYTTTTYGTTTTCTTGTTTTTTTTTTTTTATTCTTTTTTTTTCTTTTTAGATYCTAGTTATYATAATTCTTTAAATTTTYTTTATTATGATTTGTTTTTTTCTTTTATTTTTTGGGTTGTTTTTTGTTTGTTTTTTTTTATAAATTTTATTAGYTTTTTTCTTTGTTTTTCTGGTGCTCTTCGACTRTATTAATTTTGGTTTATTAGTATAATRAGTATATTTGATTTCCAATCAAATGGTYATTAAACTATGCTATTTTAGTTTATTTAAAATGTCTAATTTGTAATTAGAAGAATTTTTAGCAACTTTCTAGTTTTTGTTTTTTATAGTACTAATCATAAAGATATTGGTAGTATTTATTTAATTTTTGGTTTGTGAGCTGGTATGATTGGTTCTGCTCTTTCTATAATTATTCGTATCGAGTTAAGTAAGCCTGGTATATTTATTGGGGATGGTCAATTATATAATTCTATTTTGACTGCTCATGCTATTTTGATAATTTTTTTTATGGTTATACCTAGTATAATTGGTGGTTTTGGTAATTGAATGGTTCCTTTGATATTAGGTGCACCTGATATGAGTTTTCCTCGATTAAATAATATTAGTTTTTGATTGTTACCTGCTTCTATTTTTTTAGTTTTTTTGGCTTGTTTTGTTGATAATGGTTTGGGTACTAGTTGAACTATTTATCCTCCTTTATCTACTTCAGGTCATCCTGGTTCTAGTGTTGATTTGGCTATTTTTAGTTTACATCTTTCTGGTATTAGTTCTATTTTAGGTGGTATTAATTTTATGTGTACTATTAAAAATTTGCGTTCTAGTTCTGTTTCTCTTAATAATATGAGTTTATTTATTTGGACTATTTTTGTTACTGTTTTTTTGTTGGTTTTGTCTCTACCTGTTTTAGCTGGTGCTATTACTATGTTATTAATTGATCGTAATTTCAATGGTTCTTTCTTTGATCCTAGTTTTGGTGGTAATCCTTTGATTTATCAGCATTTGTTTTGGTTTTTTGGTCATCCAGAAGTTTATATTTTAATTTTACCTGCTTTTGGAATTATTAGTCAATGTACTTTATATTTGACTGGTAAAAAAGAAGTTTTTGGTTATTTGGGTATGGTTTATGCTATTTTAAGTATTGGTTTAATTGGTTGTGTAGTTTGAGCTCATCACATGTATACTGTTGGTATAGATTTTGATTCTCGTGCTTATTTTACTGCTGCTACTATAGTGATTGCTGTCCCTACTGGTGTTAAGGTTTTTAGATGGTTAGCTACTTTTTTTGGTACTGTTATAGTTTATCAACCTTTGTTATTTTGAGTTATAGGTTTTATTTTTTTATTTACTATTGGTGGTTTAACTGGTGTTATATTATCTAATTCTAGAATTGATATTATCTTACATGATACTTATTATGTAGTGTCTCATTTTCATTACGTTTTAAGTCTTGGTGCTGTTTTTGGTTTGTTTGCAGGTGTTACTTTGTGGTGATCTTTTATTACTGGTTTTGTTTTGAATAAAATTTATATGTATTCTGTTTTTTTTTTATTTTTTATTGGAGTTAATATGACTTTTTTTCCTTTGCATTTTGCTGGTTTACATGGTTTTCCACGAAAATACATGGATTATCCAGATGTTTATTCTTTTTGAAATGTTTTATCTTCTTTTGGTTCTCTTATTAGTATTTTTTCTCTTTTTTTTTTTGTTTTTGTTTTATTAGAATCTTTYATTAGTTATCGTGTTTTAGTTGTTGATTACTTTAATGGTGTTAGACCTGAAAATACTAATTTAGGTTATAACTTTTATCATAGTTTTCAAGATGGGGTTTATTTGAGAGTGCCTCATAATTAATTGTTTTTATTTTTTATTGGTATTTTTTTTCTTTTTTATAAATTTCGACGTTTTATTTTTGTTATTATTTCTTTTGAATTTTTGATAATGGGAGTTTTTTATTTGTTTTCTTTTTTTTTTGGTTTTTTTTCTTTTTTTTACTTTTTATGTTTTAGTGTTTTTTGTAGTCTTATGGGTGTTGTTTTAATAGTTTATTTTATTAAGTTTTATGGTTGTGATTATGTTTTTTTTTAAAATCACTCAATMTCAAACCCCAATYGAGTGGTTAGCTTAAGTTTAAAGCACCGGATTTTTAATCCGGGGATTAATCTGCTTAAAACTGTTTTTATTTTGATTTGAAATCAAAATTTGGANTTTTCCGCAGTTTTTGTCTTTATTTTTGATTTTTTTTTGTTGTTTTYTGTTTTTGTTTTTTGTTTTTTTTTTTTGTTTTGTTTTTGTTTTTTGTTCCTTTTTTTAAGTTTTCTTTTTTTTTTTTTGATTTTGGTTTTATTGTTTTTAARTTTAATTTTTATTTAAATAGTATTATTTTTTCTTTTGTTTTGATTTTGATTTCTGTTAGTGTTTTTTTTTATAGTCTTTATTATCTTAATATGGAAATTAATTTTTTTTATTATTTTTTTGTTTTGCTTRTTTTTATTTGTAGTATATTTTTTTTGGTTTTTTGTGATAGTGTTTTTTTTGTTTTGCTTGGTTGAGATTTATTGGGTATTTCTAGTTTTTTTTTAGTTCTTTTTTATAATAATTGGGATAGTTGTAGTGGTTCTATGAATACTGTTTTAACTAATCGTATGGGTGATTTTTTTATTTTTGTTTTTTTTTCTTTGTCTTTTTTTACTTTTTTTAATTTTTTTAGTTTTTCTTATTTTTGTTTCTATTCTTCTTTTTTTCTTGTTTTAGCTGCTTTTACTAAGAGTGCTCAGTTTCCTTTTGGTGGTTGATTGCCTAAGGCGATGAGTGCCCCCACTCCTGTTAGTTCTTTAGTACATAGTAGTACTCTTGTTACTGCTGGTATTGTTTTGATGATTAAATTTAATGTTATTATTATGAGTTCTTTYCTTTTGAAGTTGGTTCTTRTTTCTGGTGTTTTTACTATGTTTTTTTCTAGTTTTTKTGCTTTRTATGAGAATGATTTRAAGAAGGTTGTTGCTCTTAGTACTTTRTCTCAAATGGGTCTTTSWATGGTTTCTTTTGGTTTTGGTTTAAGTTTTCTTTGTTATGTACATTTGTTAAGTCATGCTATTTTTAAGAGTTGTCTTTTTATACAGATTGGTTATTTAATTCATTGTTCTTTTGGTCAACAGGATGGTCGTGGTTATTCTTTTGGTAATTTACCTTATTTTGTTCAGCTTCAGATTTTAATTACTCTTTTTTGTTTGTGTGGTTTGTTTTTTTTAAGTGGTTCTGTTAGTAAAGATTATATTCTTACTTATTTTTTTTCTAATTATTTTATGTTTTTTTTTTCTTTTTTTTTTTTTATTTCTGTTTTTATTACTTTTTTGTATAGTTATCGTATTTGGAGTAGTCTTTTTTTAACTTTTTTTAATTCTTTRTATTATAGTTGTAGTAGTTTTTTATTTTTTTTTGTTAGTATTCCTTTGGTTTTTTTTTCTTTGTTTTTTATTTGGTGGTTAAATCTTAATTTTTTTAGAGTTCCCGTTGTTTTTGTTTATATTGATTTTTATTTTTTTTTTTTTTTTATTTTATTGTTTTTTTTCTTTTATTTTATTGTTTTTAAGTTTTTATCTTTTTCTGTTTATTGTTTTTTGATGGATTATTTTCCTGTTTTGTTTACTCGTCTTTTTTGTGATTTTAAGTTTTTTGATTTGTTTTTGAATAAGTTAAATTTTACTTTTTTTTCTTTTTTTTCTTTTTCTAGTTTTATTTCTATATCTTTTTATTTTAATAARTTTAATTTTTTAGTTGTTTTTATTTTTCTTATTTTTGTTGTTTTTTAGATAYCTAATTTATTTTTTTAGTTTTTTAAAGTTTTTTTTTTTGTTGATTTTTTTTTTTTTTTATGATTTTTTTTTTTTGCTTTTTTCTTTTGCTTTTTGTTTTTTTTGTTTTAGTTTTTTTTGTTGGTCTGGTAATTTTTTTTTAATTGATTCTTATTTTTATGTTGCTGTTTGTTTTATGTCTGTTTTTATTTTTTCTTTGGTTTTGGTTTCTGAACGTCATCGTGTTATTGTTTTTTTTTCTAAGGTTCTTTTGGTYATTTCTTTTTTTTTTTTTTTTTCTTATAGTGTTTTTTATTTGTATGTTTTTTTTGAGCTTTCTATGGTTCCTATTATTATTTTAATTCTTGGTTATGGTTATCAGATTGAGAAGGTTAATTCTTTTTTTTATCTTGTGTTTTATGCTACTTTTTGTAGTGTTCCTTTTCTTTTTGTTTATTTTAGTTTGGATTTTTTTTTTGTTGTTCCTTATTTTGATTGTTTTATTTCTTGAGAGATGGTTTTTATTATTAGTCTGGCTTTTATAATAAAATTTCCTGTTTTTTTTTTACATCTTTGGCTACCTAAGGCTCATGTTGAAGCTCCTACTTCTGCTAGTATTTTGTTAGCTGGTTTGTTGTTGAAGTTTGGTACTGTTGGATTTGTTCGTATTATGAAGAGTCTTAGTTATTGTCATATTAATTATTGGTTTTTTTTTTCAGTTTTGGGTATGTTTATTTCTTGTTTTGTTTGTGTTTTTCAAAGTGATTTTAAGTCTTTAGCTGCTTATTCTTCTGTTGTTCATATGAATTTTTTGTTATTTTTTCTTTTGTTTTTTGGTTTATATTCYAAAACTGGTAGTTTTTTAATAATGGTTTCTCAYGGWTAYACTTCTTCTGTTATGTTTTATTTYATTGGTGAGTTTTATCGTTCTTTAGGTAGTCGAATGATTTATTTTTTRAAYAGTTTTATRTCYTCTAGTTTTATTTTTTCTTTTTTAATTTCTTTGGTTTTTTTATCTAATTGTGGTATACCTCCTTCTATTTCTTTTTTTTCTGAGTTTTTTTCTTTTTCTGGTTTTTTTTCTTTGTTTTATAATGTTTTTTTTTTRGTTTTTTTTTATTTTTTTGTTTCTTTTTAYTATTGTGTTTATATTATTGTTRTTTCTTTTTTAGGTAAGAAGTTTTTTTTTTTTAAGAGTTGATTTTTTTTTTGRTCTCTTCCTTTRATTTTTTTTTGTTTTAATGTTTTTGGTTTTTTTTTATTTTTTTAATAGATTTAAGTTAAGTTAAACTATTAGTCTTCAAAACTAAAAATTTTATCTATAAGGTATTTAGTAGGAATTTTCTATATCCAATTGCGGTTTGGAAGTTTTTTTACCTTAACAAATTTTAGGCGAGTCTTCTAAACTTGTTTTGGGKTTTCCCGTTTGTTTTTTAAGTTTTTTCATAATTTTCATGTTTTAAGCTTTTCTAGTTATCCTTTTTTTATGTTTATTTCTTTAAGTTCTCTTTTTTCTTCTTTTGTTGTTTTTTTTAAGTTTGGTATTTTTTCTTTTCTTTTTTTTTCTTTTTTTTCTTTTTTAGTTCTTATTTTTTGTTGGTTTAAAGATATTTGTATGGAGGGTCTTTGYGGTTATCATAATTTTTATGTTATAGATGGTTTTAAGTTTGGTTTTGTTTTGTTTATTTTTAGTGARTTTATGTTTTTTTTTAGTGTTTTTTGGTTTTATTTTGATTCTGCTTTRGTTCCTGCTCATGARATTGGTTGTGGTTGGGGATTTTTTGGTTTGGATAAGATTAATCCTTTTGGAGTTCCTCTTTTAAATACTGTTATTCTTCTTAGAAGTGGTGTTACTGTTACTTGGTCTCATTATTGTCTTTTGAATAATTTTTATTGTTTAGATGGTTTAATTTTGACCATTCTTCTTTCTTTTGTTTTTATTTTGGTTCAGTTTTTTGAGTATAAGAGTTCTAGTTTTTCTATCTCTGATGGTGTTTATGGTAGTATTTTTTATTTTTCTACTGGTTTTCATGGTTTCCATGTTATTTTAGGTGCTGTTTTTCTTACTTATAATCTTTTTCGTTTTTTATTATATCATTTTAAYTATTCTCACCATCTRGGTTATGAGTTTTCTATTTTGTATTGGCATTTTGTAGATGTTGTTTGATTATTTTTATTTGTTTTTGTTTATTGGTGAGGTTATTAGGTTTTATTTTTACTTTTTGGATTTTTTTAATTTTTTTGATTTTTTTCTTTTTATTTTTGTTTTACAGTTTATTTTTTGTCAAAAGGATAGTTTAATCAATGTTTTTTTTAATAAGTTTTTTTCTTTTTTGGTTGGTGTTTTTTCTTATAATTCTTCTTGCTTTATTAGATATATTTTTTCTTCTTTTATTTTTGTTTTTTTGTTGACTTGTTGTTTTGGTGGTTATTTTAGTTATTCTTTTTGTCCTTTAGGTATTATTGAGTTTACTTTTTTTTTTTCTTTTGTTTCTTGATTTTCTACTTTTTTGTTTTTGATTTCTAGTCAGAAGTTTTCTGTTTATATGAAGAAGTCTGGTGATGGTTTTTTTAAGACTTTTTTTTTGTTATTTGTTGAGATTATTAGTGAGTTTAGTCGTCCTATTGCTCTAAGTGTTCGTTTGTTTGCCAATATTATAGTTGGTCATGTTATTAGTGCTTGTTTTTATGTTTTTTTTGAGTGTGTTTTTGGTTTTTCTTTTTTAATTATTTTTGCTATTATTTTTGAGTGTTTTGTTTTTATTTTACAGAGTTATATCTTCTCTCGTTTAATTTATTTATATATAAATGAGTAGCTTTTTAGTTTATTTAAAATTTTTACTTGTGGTGTAAAAGAAATTTGAGCTTTGTAAGTTAGTTTAAGTAGAATTTTTGTTTTTGGTGCAAATGGTTATCTTACATTGAGGATTATTTTAATTTAGAATATTTAGCTGTTAACTAAAAGGTTTATCTTCATAAGAGTTTAGTTTATATTTAAAATATTAAATTGTAAATTTAAAGTTTTTTGCTCTTGCAGTAATTAGTTTAATTAAAATATAACATTTGGATTGTTAAGTTTTTTTACTGATTTTTCTTTTATTTTTTTGTTATTTTTGTTTTTTTTTTAAATTGTTTTATTTGTAATATTATTTTTTGATGGAGTATTTTTTTTTTGATGACTCTTGTTTTTGTTTTTTTAAATTTTAATAATTCTTATTCTTCTATTAATTATTTTATTTTTCAAGAGTTCCTTGGTTTGCTTTTTGTTTTTTTTTCTTTTGGTGTTTTTCAATTTTTTATTATTTTATTAAAAGTTGGTGTTTCTCCTTTTCATTTTTGGTGTTTAAATATTTTTAATGGTCTTAGAGGGTTTAGTACTTTTTGATTTCTTACTTTTCAGAAGTTACCTTATTTTCCTGTTTTTTCCTTTATTTTTGATTATAGTTTTTTTTTTTTTCTTGTTTTTGGTATTATTTTTTGTTATTTTAATCTTTTTTTTTGTAAGTCTTTYAAGAGCATAGTTTTTATTTCTTCTGTTGAGTCTTTTAATTGGATGTTAATTTCTCTTTTTTCTTCTTTGTTTTCTGGTTTTTTTTTGTTTCTTTATTATTTTTTTGTTATGTTTTTTTTGTTGGATTATAGTTCTWSTAAAGGTTATGATTTTTATAATTGGGAATTRGTTTTTCTTTTTATAAATTTTCCTATGACTATTACTTTTTTTATTAAAATTTTTTCTATTATTTTTTTTTTTAATATTAGTTCTTTTTATTTGTTGTTTGTTTTGTTTTTAATGGTTTTTTCTGTTTTTGGTTTTGGTTTTTGGTTTTTTAATGTTGGTTTGAAATTTAGTTATTATGGTTTTTATAATTTTAGTTTTTTTTATTTTGTTTTTTTTCCTTTGATGTTTTTTTGTCTTTTTTAAAAGAGTTTTAGTTTATATAGAATTTATCACTTACAATGATAGGGTTTAAACTCTTACCAATTTAGTAAAATCTTATTATATTGCTTTGATATGGCAAAGTTCTTTTTGATTTGGTATTTTTTGTTTTGTTTTTAGTAACTCTTTTTTCTTTTTTATTTGYTTTTTTTTTTTATTTGTTTGTTTATTTTGCTTCTTTTTTTGATTTTTATTTTTGTAAGTCTACTTCTTTTGAGAGTGGTTTTATGAGTGTTGGTTTAATTCAAAATTCTTTTAGAATTCATTTTTTTGTTATTATAATCATGTTTGTTGTTTTTGATTTGGAGATTGTTATTTTTATTGGTATTCTTATTTCTGATTTAAATTCTTTTGTTTGTTTTTTTTTTTTGTTTTTTTTTTTGTTCTTGTTTTTTTATATGGAGTGGTATTATGGTAAGCTTGTTTGGAATTTTTAATAGTAAAAAACTTTATTATAATTTAGTATATCTCGTTGTCGTTGAGAAGGTTTTAAGTTTTATCTTATTATTATATTTTTTTTTTTTCTTGTTTTTAGTATCAAAAGCCGATTGGGGTTTTGATATATTATATATTATATATTATAAAAATAATATAAATATAATATATTTATTAATTATATTTATATATAAATAATTATATTTATATATATAAATAATTATATTTATATTATTTTTATTRTGTATKTATRYATWTTTATGTTGATATTAATTAGTTAATATCATATCCTTTATTTAAGATAATTGTTTGAAGTAGATTTTATTAATTAGGTAAACTTGTTTCATTTAAGCTGGTGAACTTTGAACTTTTTTAAGTTTCAAAAGTTTCAGATAAACAAGTTTACCTAATTAATGATTTTATTTTAATTGAAATTATATGTATATAAGTTCGATTAAAATAAAATTTTGTAGTATNATGGTATACTATANNNNNNNNNNNNNNNNNNNNNNNNNNN
>Iran_Human_31
GTCGTTTATTTTTCGATTTTTTTATTTATGATTTTATTAGTTTTTTTTGTTGTTTTTTTTGTTATGCAGAGTATTGCTTTTATTACTTTATATGAGCGTCATTTGTTGGGTCTTAGTCAATCTCGACTTGGTCCTACGAAGGTAGGTTTTTTTGGTGTTTTACAGGCTATTGTGGATGGAGTTAAGCTTTTGAGTAAAGAACAATTTTTACCTTATAATTCTTCTTATTTTTTTTTTTTATTTATTCCTTCTGTTTCTTTTTGTTTGATATATTTGGAGTGGTTTGTTCTTCCTTTTTTTTTTGATTTTTTTACTTTTGATTATTCTGTTTTGTTTTTTCTTTGTTTAGTTGGTTTTTCTGTTTATACTACTTTAATTTCTGGAATTGTTTCTAAATCTAAGTATTCTATAATTGGTTCTATTCGTGCTAGTAGTCAGAGTATTTCTTATGAAATTTCTTTTACTTTTTTTGTTTTTTGTGTTGTTCTTCATGTTGGTGTTTTTAGTTTTTTTAGTTTTTTTAGTCTTAGTATAATTGTTCTTTTTTTTCCTTTTCTTATTATAATTATTGGAGAGCTTAATCGTGCTCCTTTTGATTTTTCTGAGGGTGAGAGTGAACTTGTTAGTGGTTATAATATTGAATGTTCTAGTGTTGCTTTTGTTCTTTTGTTTTTGAGTGAATATGGTGTTTTGATTTTTTTTTGTGTTCTTTTTTCTTTTTTATTTTTTAGTGGTTCTGTTTTTATGTCTTTTGTTATTTTTTCTTTTTTGATTTTTATTCGTAGTTCTTTTCCTCGTTATCGTTATGATATGATGATAGGGTTTTTTTGATTTATTATGTTACCTATTTCTATGATTTTGTTTTTATTTTTTTGTTTGTTATTTTTTTAGGGATTTAGTTTATATTAAAATGTTTGTTTTGCATACAAAAGAATTTTTTCTCTGGATTTTTTTTTTTAGTTTATAGATTTGATTATGGTCATTGTAATGATAAAATGGTGTTATATAATTTTTAATCACTTGAGTGGACAATGTTTTTCTATCCCGGCAATGTATTGCTTGTATAAACTCAGTACCAGAATAATCGGATAGACTGAGTAAGCTTATACCCTAAATGTGTTTTGGCCATGGTTTTTTTTTTGATTTTTTTAGAACTGTTTAGTGCAATGTGCAGTTTTTTTTTGTTGTTTTGTCTTGGTCAATAAGATTAGACAAATGACCTGGATTAGTACCCAGTTAATCTAAATTTAAAAGTTGCAGGAGTAAAGTAATATTTAAACTGTAATAATATTGGCGGATTTTTTAATTATCTTTGGAGGTTGAGCTGTAATTGAGAACCCTCATTATCAGCTTTGATTTTTGTCGCATGTATGATCGTTTATGTCCTTCTTAAAGAGGTGCATTAAAAATTATTTGGTGTTTAATCAATGATATTTATTAAAACAGATAAATACCTGGTATATATCAAAGTTTTCGTTTGACCTACAATATCTTATGTTTCGGATAAGGGGGAGAGATTCTTCTTTGAAGTTGTAAAAGACAGTAAATGCTTTTTAATGTAGCATTGAAGTATTTAGAGAAATCGTACAAATCATCCATCAATTGCCCACAGGGGAGTAAGTTGTAGTAAAGTAGGTGTAGGGGAATCTGTACCTAGTTTAAGTTGGTTATATTTTAATAATTTGGTTTTTTTCCAAGTGTTTTTTCCTTCTTTAATAAGTTAGTATATTTCAGTACATTGGGTTCATATCCTAAAGGAGAATTTTCACTTATTTTTCTTTTGTTTTTCTGTTTAATTTTTTTTTTTTTAAGGGTNNNNNNNNTAGGTTCTTGTGAGTTATTAGTATAAGAAGTATTTTTAATTGCAAATTAAAAGGTTGATAGCTTTTTTTATTCTTTTAAGTTTTTAAATGTTCCTGTTAGTTTTTCTTTATCTGTTTTGTGGAATTTTGGTAGTATTTTGGGTATGGTTCTTTTTTTTCAGATTTTTAGTGGTTTGTTTTTATCTTTTTATTATGTTGCTGATGGTTTTAATTCTTTTTCTAGTGTTCAGTATATTATAAGTGATGTTAATTTTGGTTGGGTTTTTCGTATTTTACATTTTAATGGTGCTAGCTTATTTTTTTTTTTTTTGTATTTGCATTTTTTTAAGGGTCTTTTTTTTTGTAGTTATCGTTTGTCTGGTACTTGGATTGTTGGTTTAACTATTTTTTTTTTTGTTATAATGGAGGCTTTTATAGGTTATGTTTTGGTTTGGGCTCAGATGAGTTTTTGAGCTTCTGTTGTTATTACTAGTCTTTTAAGTGTTATTCCTTATTTTGGTTTTTCTATTGTTTATTGAATTTGGAGTGGTTTTTCTGTTGTTAATTCTACTCTTAAGTTTTTTTTTGTTATTCATTTTTTAATGCCTTGATTGGTTTTTCTTTTAGTTTTTGTTCATTTGTTTTTTTTACATTCTACTGGTAGGACTTCTGTTCTATATTGTCATGGTGATTATGATAAAATTAGTTTTTTTCCTTATTATTTTTATAAAGATTCTTATAATTTGGTTGTTTTTTTCCTTTTTTTTATTTTTTCTTTTTTTTTTCCTTTTTTACTTGGTGATCCTGAAATGTTTGTTGAGTCTGATCCAATAGTTAGACCTGTACATATTGTTCCTGAGTGATATTTTTTGTTTGCTTATGCTATTTTGCGTGCTATTCCTAATAAAGTTTTAGGTGTTTTTTTTCTTGTTTTTAGTATTTTTATTTTTTATTTCTATGTTTTTTTTAATAATTATTATAGTGTTCTTGATAATTTGAATTTTTTTTTGGTTGTTTTTTTTATTTTGGTTTCTGTTTTTTTAAGTTGGTTGGGTCAGTGTCATGTTGAATATCCTTTTATTAATTTGAGAGTTGTTTTTTCTTTTTTGTATTTTTTTTTTGCTTTTTTAATTGTTTTTTCTCGATTTTTAACTAAATTTATTTTTTCTTAGTAAACTTAGTATAATTTATTATATTGGATTTAGGATCCTGGGATTTTTGTTTACTTTTAATTATTTTCAAGGTTATATGATAGGGTTTTCTAATAATTATCTTTGTAGATATATAGATTGGTTCCATAATTTTAATTGTAGTTTATTATTTGGTGTTTTATTTTTTGTTTTTATAGTTATTGTTAATCTTTTTGTTAATTCTTATTATTTTAAAAGTCATAATATTGAGTATCAATTTGGTGAGTTTTTGTGTAGTTTGTTACCTTTATTTATTTTGGTTTTTCAAATGTTTCCTTCTTTATCTTTGTTGTATTTTAGTGGTTTGTCTTATTTGGATAGTAGTTTAACTGTTAAAGTTGTAGGTCATCAATGGTATTGAAGTTATGATTATAGAGATATTGGTATTGAGTTTGATTCTTATATGAAGTCTATTGATTCTTTATTAATTGGTGAGCCTCGTTTATTAGAAGTTGATAATCGTTGTGTTGTTCCTTGTGATACCAATATTCGATTTTGTATTACATCAGCTGATGTTATTCATTCTTGATCTCTTCCTTCTTTTTGTATTAAGCTTGATGCTATGAGTGGTATTTTAAGTACTGTTACTTGTAGTTTCCCTATGGTTGGTGTTTTTTATGGTCAGTGTTCTGAAATTTGTGGTGCTAATCATAGTTTTATACCTATTTGTTTGGAGGTTTCTTTGTTGGAAAATTTTAAAGACTGGTGTTATTTAATGTCTAGTTAATTTTGAGGTATTAGTATATTTTAGTATTATTCTTTTTCGAGGAATCGGATTTATACCTTTATTGAATTAGCATAATTTAATGTATTTGTTTTAAGCGCAAAAGATTTTATTCAATTTTACTCTTTTAGTTTATAAAAAATATGACTTTGAAGCAGTTAAGAATCGTAGAGTATATTTTTTTTTTATATATATATTAGTATTGCATACTATGTTAGGATATTTTCAAAGATTTTGATAAATAGAAACAAAGTGTTTAAGGTGTAGTTTTTTTTTTTGTTACAAAAATAATTTTACTACTCTTAGTGTTGATACATCGAACTTTGTGATATCTGTTTTTAATTTTTATATTAGAAAATTATATATTGTTTTTTTTTTTTGTAGTTTTAATAATTTAAAGTTTTTTTGTTTTAAGTTTTATAACTTTACTACTTCTCTTTTYTTTTTTTTTTTTTAACTATAATTCTTTATAGTTTTTATTATCTAACAATTAGTAAATTAATAAATTATGTTTTTCTTTTTAATATAAATGAATTACTAATTATCTGGTCAAATGTTTATTAAAGACTTAGGATTTATATTAAATCTGTCTTCTGCCCTATGGTTTTTTTAAATGGCAGTCTTAGCGTGAGGACATTAAAGTAGCAAAATAATTTGTGCTTTTATTGGGTTCGAGTATGAATGAAGTTTTGGCTGGTGATATTTTTTTTTTTTTTTGAATTTAATATACATCTAAGAAGAGATGTTTATAATAAAACAAAGATAAGTCTTCGGAAATTTTATTTCTATTAAAAATTTTTTTTTTTAGTAATTTATCTAGGGAAGATTATTATATAATTTTTTTTTACTATTTTTAATTTAAAAAATTACTCCGGAGTTAACAGAAAAACATGCCTTATGTAGTTCTTATATTTTGGTAAGTTTTACATCGATGTTGTATCTTTATTAGCTGAAGAGGAGAAAATTCAGTTTTTTAGACTGTTCTTCTTTTAATAAATAAAACGTGATATTAGTTTAATTCATCGTGAGATAGAATTGTTTATCTTGTTTATTATTTTTTTTTATCGGGATTAGTACGAAAGGAATTTCATTATAATTTTAAATTTTTTAATCTTTTTTTTAATTTTTTTTGTTTATTTTTTTCTTGTCTTAGTTTTCTTGTTTTTGATCCTTTGAAGAGTGCTTTTTTTTTGGTTCTTTCTTTAATTTTTTTGGTTTTTTTTATTTCTTTTGGTTTTTATGTTTGGTTTTCTTATTTTATTTGTTTGATTTTTTTGAGTGGTATTTTTGTTATTATTGTTTATTTTTCTAGTTTTTCTAAATATATTTATGTTAATATTAATTTTTTTCTTGTTTTTTTCGTTTTCTTGTTTTTTTTTTTTTATTCTTTTTTTTTCTTTTTAGATTCTAGTTATTATAATTCTTTAAATTTTTTTTATTATGATTTGTTTTTTTCTTTTATTTTTTGGGTTGTTTTTTGTTTGTTTTTTTTTATAAATTTTATTAGTTTTTTTCTTTGTTTTTCTGGTGCTCTTCGACTATATTAATTTTGGTTTATTAGTATAATGAGTATATTTGATTTCCAATCAAATGGTTATTAAACTATGCTATTTTAGTTTATTTAAAATGTCTAATTTGTAATTAGAAGAATTTTTAGCAACTTTCTAGTTTTTGTTTTTTATAGTACTAATCATAAAGATATTGGTAGTATTTATTTAATTTTTGGTTTGTGAGCTGGTATGATTGGTTCTGCTCTTTCTATAATTATTCGTATCGAGTTAAGTAAGCCTGGTATATTTATTGGGGATGGTCAATTATATAATTCTATTTTGACTGCTCATGCTATTTTGATAATTTTTTTTATGGTTATACCTAGTATAATTGGTGGTTTTGGTAATTGAATGGTTCCTTTGATATTAGGTGCACCTGATATGAGTTTTCCTCGATTAAATAATATTAGTTTTTGATTGTTACCTGCTTCTATTTTTTTAGTTTTTTTGGCTTGTTTTGTTGATAATGGTTTGGGTACTAGTTGAACTATTTACCCTCCTTTATCTACTTCAGGTCATCCTGGTTCTAGTGTTGATTTGGCTATTTTTAGTTTACATCTTTCTGGTATTAGTTCTATTTTAGGTGGTATTAATTTTATGTGTACTATTAAAAATTTGCGTTCTAGTTCTGTTTCTCTTAATAATATGAGTTTATTTATTTGGACTATTTTTGTTACTGTTTTTTTGTTGGTTTTGTCTCTACCTGTTTTAGCTGGTGCTATTACTATGTTATTAATTGATCGTAATTTCAATGGTTCTTTCTTTGATCCTAGTTTTGGTGGTAATCCTTTGATTTATCAGCATTTGTTTTGGTTTTTTGGTCATCCAGAAGTTTATATTTTAATTTTACCTGCTTTTGGAATTATTAGTCAATGTACTTTATATTTGACTGGTAAAAAAGAAGTTTTTGGTTATTTGGGTATGGTTTATGCTATTTTAAGTATTGGTTTAATTGGTTGTGTAGTTTGAGCTCATCACATGTATACTGTTGGTATAGATTTTGATTCTCGTGCTTATTTTACTGCTGCTACTATAGTGATTGCTGTCCCTACTGGTGTTAAGGTTTTTAGATGGTTAGCTACTTTTTTTGGTACTGTTATAGTTTATCAACCTTTGTTATTTTGAGTTATAGGTTTTATTTTTTTATTTACTATTGGTGGTTTAACTGGTGTTATATTATCTAATTCTAGAATTGATATTATCTTACATGATACTTATTATGTAGTGTCTCATTTTCATTACGTTTTAAGTCTTGGTGCTGTTTTTGGTTTGTTTGCAGGTGTTACTTTGTGGTGATCTTTTATTACTGGTTTTGTTTTGAATAAAATTTATATGTATTCTGTTTTTTTTTTATTTTTTATTGGAGTTAATATGACTTTTTTTCCTTTGCATTTTGCTGGTTTACATGGTTTTCCACGAAAATACATGGATTATCCAGATGTTTATTCTTTTTGAAATGTTTTATCTTCTTTTGGTTCTCTTATTAGTATTTTTTCTCTTTTTTTTTTTGTTTTTGTTTTATTAGAATCTTTTATTAGTTATCGTGTTTTAGTTGTTGATTACTTTAATGGTGTTAGACCTGAAAATACTAATTTAGGTTATAACTTTTATCATAGTTTTCAAGATGGGGTTTATTTGAGAGTGCCTCATAATTAATTGTTTTTATTTTTTATTGGTATTTTTTTTCTTTTTTATAAATTTCGACGTTTTATTTTTGTTATTATTTCTTTTGAATTTTTGATAATGGGAGTTTTTTATTTGTTTTCTTTTTTTTTTGGTTTTTTTTCTTTTTTTTACTTTTTATGTTTTAGTGTTTTTTGTAGTCTTATGGGTGTTGTTTTAATAGTTTATTTTATTAAGTTTTATGGTTGTGATTATGTTTTTTTTTAAAATCACTCAATCTCAAACCCCAATCGAGTGGTTAGCTTAAGTTTAAAGCACCGGATTTTTAATCCGGGGATTAATCTGCTTAAAACTGTTTTTATTTTGATTTGAAATCAAAATTTGGAWTTTTCCGCAGTTTTTGTCTTTATTTTTGATTTTTTTTTGTTGTTTTCTGTTTTTGTTTTTTGTTTTTTTTTTTTGTTTTGTTTTTGTTTTTTGTTCCTTTTTTTAAGTTTTCTTTTTTTTTTTTTGATTTTGGTTTTATTGTTTTTAAGTTTAATTTTTATTTAAATAGTATTATTTTTTCTTTTGTTTTGATTTTGATTTCTGTTAGTGTTTTTTTTTATAGTCTTTATTATCTTAATATGGAAATTAATTTTTTTTATTATTTTTTTGTTTTGCTTATTTTTATTTGTAGTATATTTTTTTTGGTTTTTTGTGATAGTGTTTTTTTTGTTTTGCTTGGTTGAGATTTATTGGGTATTTCTAGTTTTTTTTTAGTTCTTTTTTATAATAATTGGGATAGTTGTAGTGGTTCTATGAATACTGTTTTAACTAATCGTATGGGTGATTTTTTTATTTTTGTTTTTTTTTCTTTGTCTTTTTTTACTTTTTTTAATTTTTTTAGTTTTTCTTATTTTTGTTTCTATTCTTCTTTTTTTCTTGTTTTAGCTGCTTTTACTAAGAGTGCTCAGTTTCCTTTTGGTGGTTGATTGCCTAAGGCGATGAGTGCCCCCACTCCTGTTAGTTCTTTAGTACATAGTAGTACTCTTGTTACTGCTGGTATTGTTTTGATGATTAAATTTAATGTTATTATTATGAGTTCTTTCCTTTTGAAGTTGGTTCTTGTTTCTGGTGTTTTTACTATGTTTTTTTCTAGTTTTTTTGCTTTATATGAGAATGATTTGAAGAAGGTTGTTGCTCTTAGTACTTTATCTCAAATGGGTCTTTGTATGGTTTCTTTTGGTTTTGGTTTAAGTTTTCTTTGTTATGTACATTTGTTAAGTCATGCTATTTTTAAGAGTTGTCTTTTTATACAGATTGGTTATTTAATTCATTGTTCTTTTGGTCAACAGGATGGTCGTGGTTATTCTTTTGGTAATTTACCTTATTTTGTTCAGCTTCAGATTTTAATTACTCTTTTTTGTTTGTGTGGTTTGTTTTTTTTAAGTGGTTCTGTTAGTAAAGATTATATTCTTACTTATTTTTTTTCTAATTATTTTATGTTTTTTTTTTCTTTTTTTTTTTTTATTTCTGTTTTTATTACTTTTTTGTATAGTTATCGTATTTGGAGTAGTCTTTTTTTAACTTTTTTTAATTCTTTGTATTATAGTTGTAGTAGTTTTTTATTTTTTTTTGTTAGTATTCCTTTGGTTTTTTTTTCTTTGTTTTTTATTTGGTGGTTAAATCTTAATTTTTTTAGAGTTCCCGTTGTTTTTGTTTATATTGATTTTTATTTTTTTTTTTTTTTTATTTTATTGTTTTTTTTCTTTTATTTTATTGTTTTTAAGTTTTTATCTTTTTCTGTTTATTGTTTTTTGATGGATTATTTTCCTGTTTTGTTTACTCGTCTTTTTTGTGATTTTAAGTTTTTTGATTTGTTTTTGAATAAGTTAAATTTTACTTTTTTTTCTTTTTTTTCTTTTTCTAGTTTTATTTCTATATCTTTTTATTTTAATAAATTTAATTTTTTAGTTGTTTTTATTTTTCTTATTTTTGTTGTTTTTTAGATACCTAATTTATTTTTTTAGTTTTTTAAAGTTTTTTTTTTTGTTGATTTTTTTTTTTTTTTATGATTTTTTTTTTTTGCTTTTTTCTTTTGCTTTTTGTTTTTTTTGTTTTAGTTTTTTTTGTTGGTCTGGTAATTTTTTTTTAATTGATTCTTATTTTTATGTTGCTGTTTGTTTTATGTCTGTTTTTATTTTTTCTTTGGTTTTGGTTTCTGAACGTCATCGTGTTATTGTTTTTTTTTCTAAGGTTCTTTTGGTCATTTCTTTTTTTTTTTTTTTTTCTTATAGTGTTTTTTATTTGTATGTTTTTTTTGAGCTTTCTATGGTTCCTATTATTATTTTAATTCTTGGTTATGGTTATCAGATTGAGAAGGTTAATTCTTTTTTTTATCTTGTGTTTTATGCTACTTTTTGTAGTGTTCCTTTTCTTTTTGTTTATTTTAGTTTGGATTTTTTTTTTGTTGTTCCTTATTTTGATTGTTTTATTTCTTGAGAGATGGTTTTTATTATTAGTCTGGCTTTTATAATAAAATTTCCTGTTTTTTTTTTACATCTTTGGCTACCTAAGGCTCATGTTGAAGCTCCTACTTCTGCTAGTATTTTGTTAGCTGGTTTGTTGTTGAAGTTTGGTACTGTTGGATTTGTTCGTATTATGAAGAGTCTTAGTTATTGTCATATTAATTATTGGTTTTTTTTTTCAGTTTTGGGTATGTTTATTTCTTGTTTTGTTTGTGTTTTTCAAAGTGATTTTAAGTCTTTAGCTGCTTATTCTTCTGTTGTTCATATGAATTTTTTGTTATTTTTTCTTTTGTTTTTTGGTTTATATTCTAAAACTGGTAGTTTTTTAATAATGGTTTCTCATGGTTATACTTCTTCTGTTATGTTTTATTTTATTGGTGAGTTTTATCGTTCTTTAGGTAGTCGAATGATTTATTTTTTAAATAGTTTTATATCCTCTAGTTTTATTTTTTCTTTTTTAATTTCTTTGGTTTTTTTATCTAATTGTGGTATACCTCCTTCTATTTCTTTTTTTTCTGAGTTTTTTTCTTTTTCTGGTTTTTTTTCTTTGTTTTATAATGTTTTTTTTTTRGTTTTTTTTTATTTTTTTGTTTCTTTTTACTATTGTGTTTATATTATTGTTGTTTCTTTTTTAGGTAAGAAGTTTTTTTTTTTTAAGAGTTGATTTTTTTTTTGATCTCTTCCTTTGATTTTTTTTTGTTTTAATGTTTTTGGTTTTTTTTTATTTTTTTAATAGATTTAAGTTAAGTTAAACTATTAGTCTTCAAAACTAAAAATTTTATCTATAAGGTATTTAGTAGGAATTTTCTATATCCAATTGCGGTTTGGAAGTTTTTTTACCTTAACAAATTTTAGGCGAGTCTTCTAAACTTGTTTTGGGTTTTCCCGTTTGTTTTTTAAGTTTTTTCATAATTTTCATGTTTTAAGCTTTTCTAGTTATCCTTTTTTTATGTTTATTTCTTTAAGTTCTCTTTTTTCTTCTTTTGTTGTTTTTTTTAAGTTTGGTATTTTTTCTTTTCTTTTTTTTTCTTTTTTTTCTTTTTTAGTTCTTATTTTTTGTTGGTTTAAAGATATTTGTATGGAGGGTCTTTGTGGTTATCATAATTTTTATGTTATAGATGGTTTTAAGTTTGGTTTTGTTTTGTTTATTTTTAGTGAGTTTATGTTTTTTTTTAGTGTTTTTTGGTTTTATTTTGATTCTGCTTTGGTTCCTGCTCATGAGATTGGTTGTGGTTGGGGATTTTTTGGTTTGGATAAGATTAATCCTTTTGGAGTTCCTCTTTTAAATACTGTTATTCTTCTTAGAAGTGGTGTTACTGTTACTTGGTCTCATTATTGTCTTTTGAATAATTTTTATTGTTTAGATGGTTTAATTTTGACCATTCTTCTTTCTTTTGTTTTTATTTTGGTTCAGTTTTTTGAGTATAAGAGTTCTAGTTTTTCTATCTCTGATGGTGTTTATGGTAGTATTTTTTATTTTTCTACTGGTTTTCATGGTTTCCATGTTATTTTAGGTGCTGTTTTTCTTACTTATAATCTTTTTCGTTTTTTATTATATCATTTTAACTATTCTCACCATCTAGGTTATGAGTTTTCTATTTTGTATTGGCATTTTGTAGATGTTGTTTGATTATTTTTATTTGTTTTTGTTTATTGGTGAGGTTATTAGGTTTTATTTTTACTTTTTGGATTTTTTTAATTTTTTTGATTTTTTTCTTTTTATTTTTGTTTTACAGTTTATTTTTTGTCAAAAGGATAGTTTAATCAATGTTTTTTTTAATAAGTTTTTTTCTTTTTTGGTTGGTGTTTTTTCTTATAATTCTTCTTGCTTTATTAGATATATTTTTTCTTCTTTTATTTTTGTTTTTTTGTTGACTTGTTGTTTTGGTGGTTATTTTAGTTATTCTTTTTGTCCTTTAGGTATTATTGAGTTTACTTTTTTTTTTTCTTTTGTTTCTTGATTTTCTACTTTTTTGTTTTTGATTTCTAGTCAGAAGTTTTCTGTTTATATGAAGAAGTCTGGTGATGGTTTTTTTAAGACTTTTTTTTTGTTATTTGTTGAGATTATTAGTGAGTTTAGTCGTCCTATTGCTCTAAGTGTTCGTTTGTTTGCCAATATTATAGTTGGTCATGTTATTAGTGCTTGTTTTTATGTTTTTTTTGAGTGTGTTTTTGGTTTTTCTTTTTTAATTATTTTTGCTATTATTTTTGAGTGTTTTGTTTTTATTTTACAGAGTTATATCTTCTCTCGTTTAATTTATTTATATATAAATGAGTAGCTTTTTAGTTTATTTAAAATTTTTACTTGTGGTGTAAAAGAAATTTGAGCTTTGTAAGTTAGTTTAAGTAGAATTTTTGTTTTTGGTGCAAATGGTTATCTTACATTGAGGATTATTTTAATTTAGAATATTTAGCTGTTAACTAAAAGGTTTATCTTCATAAGAGTTTAGTTTATATTTAAAATATTAAATTGTAAATTTAAAGTTTTTTGCTCTTGCAGTAATTAGTTTAATTAAAATATAACATTTGGATTGTTAAGTTTTTTTACTGATTTTTCTTTTATTTTTTTGTTATTTTTGTTTTTTTTTTAAATTGTTTTATTTGTAATATTATTTTTTGATGGAGTATTTTTTTTTTGATGACTCTTGTTTTTGTTTTTTTAAATTTTAATAATTCTTATTCTTCTATTAATTATTTTATTTTTCAAGAGTTCCTTGGTTTGCTTTTTGTTTTTTTTTCTTTTGGTGTTTTTCAATTTTTTATTATTTTATTAAAAGTTGGTGTTTCTCCTTTTCATTTTTGGTGTTTAAATATTTTTAATGGTCTTAGAGGGTTTAGTACTTTTTGATTTCTTACTTTTCAGAAGTTACCTTATTTTCCTGTTTTTTCCTTTATTTTTGATTATAGTTTTTTTTTTTTTCTTGTTTTTGGTATTATTTTTTGTTATTTTAATCTTTTTTTTTGTAAGTCTTTCAAGAGCATAGTTTTTATTTCTTCTGTTGAGTCTTTTAATTGGATGTTAATTTCTCTTTTTTCTTCTTTGTTTTCTGGTTTTTTTTTGTTTCTTTATTATTTTTTTGTTATGTTTTTTTTGTTGGATTATAGTTCTTGTAAAGGTTATGATTTTTATAATTGGGAATTAGTTTTTCTTTTTATAAATTTTCCTATGACTATTACTTTTTTTATTAAAATTTTTTCTATTATTTTTTTTTTTAATATTAGTTCTTTTTATTTGTTGTTTGTTTTGTTTTTAATGGTTTTTTCTGTTTTTGGTTTTGGTTTTTGGTTTTTTAATGTTGGTTTGAAATTTAGTTATTATGGTTTTTATAATTTTAGTTTTTTTTATTTTGTTTTTTTTCCTTTGATGTTTTTTTGTCTTTTTTAAAAGAGTTTTAGTTTATATAGAATTTATCACTTACAATGATAGGGTTTAAACTCTTACCAATTTAGTAAAATCTTATTATATTGCTTTGATATGGCAAAGTTCTTTTTGATTTGGTATTTTTTGTTTTGTTTTTAGTAACTCTTTTTTCTTTTTTATTTGCTTTTTTTTTTTATTTGTTTGTTTATTTTGCTTCTTTTTTTGATTTTTATTTTTGTAAGTCTACTTCTTTTGAGAGTGGTTTTATGAGTGTTGGTTTAATTCAAAATTCTTTTAGAATTCATTTTTTTGTTATTATAATCATGTTTGTTGTTTTTGATTTGGAGATTGTTATTTTTATTGGTATTCTTATTTCTGATTTAAATTCTTTTGTTTGTTTTTTTTTTTTGTTTTTTTTTTTGTTCTTGTTTTTTTATATGGAGTGGTATTATGGTAAGCTTGTTTGGAATTTTTAATAGTAAAAAACTTTATTATAATTTAGTATATCTCGTTGTCGTTGAGAAGGTTTTAAGTTTTATCTTATTATTATATTTTTTTTTTTTCTTGTTTTTAGTATCAAAAGCCGATTGGGGTTTTGATATATTATATATTATATATTATAAAAATAATATAAATATAATATATTTATTAATTATATTTATATATAAATAATTATATTTATATATATAAATAATTATATTTATATTATTTTTATTRTGTATKTATACATTTTTATGTTGATATTAATTAGTTAATATCATATCCTTTATTTAAGATAATTGTTTGAAGTAGATTTTATTAATTAGGTAAACTTGTTTCATTTAAGCTGGTGAACTTTGAACTTTTTTAAGTTTCAAAAGTTTCAGATAAACAAGTTTACCTAATTAATGATTTTATTTTAATTGAAATTATATGTATATAAGTTCGATTAAAATAAAATTTTGTAGTATANNNNNNNNNNNNNNNNNNNNNNNNNNNNNNNNNNNNNNNN
>Iran_Human_32
GTCGTTTATTTTTCGATTTTTTTATTTATGATTTTATTAGTTTTTTTTGTTGTTTTTTTTGTTATGCAGAGTATTGCTTTTATTACTTTATATGAGCGTCATTTGTTGGGTCTTAGTCAATCTCGACTTGGTCCTACGAAGGTAGGTTTTTTTGGTGTTTTACAGGCTATTGTGGATGGAGTTAAGCTTTTGAGTAAAGAACAATTTTTACCTTATAATTCTTCTTATTTTTTTTTTTTATTTATTCCTTCTGTTTCTTTTTGTTTGATATATTTGGAGTGGTTTGTTCTTCCTTTTTTTTTTGATTTTTTTACTTTTGATTATTCTGTTTTGTTTTTTCTTTGTTTAGTTGGTTTTTCTGTTTATACTACTTTAATTTCTGGAATTGTTTCTAAATCTAAGTATTCTATAATTGGTTCTATTCGTGCTAGTAGTCAGAGTATTTCTTATGAAATTTCTTTTACTTTTTTTGTTTTTTGTGTTGTTCTTCATGTTGGTGTTTTTAGTTTTTTTAGTTTTTTTAGTCTTAGTATAATTGTTCTTTTTTTTCCTTTTCTTATTATAATTATTGGAGAGCTTAATCGTGCTCCTTTTGATTTTTCTGAGGGTGAGAGTGAACTTGTTAGTGGTTATAATATTGAATGTTCTAGTGTTGCTTTTGTTCTTTTGTTTTTGAGTGAATATGGTGTTTTGATTTTTTTTTGTGTTCTTTTTTCTTTTTTATTTTTTAGTGGTTCTGTTTTTATGTCTTTTGTTATTTTTTCTTTTTTGATTTTTATTCGTAGTTCTTTTCCTCGTTATCGTTATGATATGATGATAGGGTTTTTTTGATTTATTATGTTACCTATTTCTATGATTTTGTTTTTATTTTTTTGTTTGTTATTTTTTTAGGGATTTAGTTTATATTAAAATGTTTGTTTTGCATACAAAAGAATTTTTTCTCTGGATTTTTTTTTTTAGTTTATAGATTTGATTATGGTCATTGTAATGATAAAATGGTGTTATATAATTTTTAATCACTTGAGTGGACAATGTTTTTCTATCCCGGCAATGTATTGCTTGTATAAACTCAGTACCAGAATAATCGGATAGACTGAGTAAGCTTATACCCTAAATGTGTTTTGGCCATGGTTTTTTTTTTGATTTTTTTAGAACTGTTTAGTGCAATGTGCAGTTTTTTTTTGTTGTTTTGTCTTGGTCAATAAGATTAGACAAATGACCTGGATTAGTACCCAGTTAATCTAAATTTAAAAGTTGCAGGAGTAAAGTAATATTTAAACTGTAATAATATTGGCGGATTTTTTAATTATCTTTGGAGGTTGAGCTGTAATTGAGAACCCTCATTATCAGCTTTGATTTTTGTCGCATGTATGATCGTTTATGTCCTTCTTAAAGAGGTGCATTAAAAATTATTTGGTGTTTAATCAATGATATTTATTAAAACAGATAAATACCTGGTATATATCAAAGTTTTCGTTTGACCTACAATATCTTATGTTTCGGATAAGGGGGAGAGATTCTTCTTTGAAGTTGTAAAAGACAGTAAATGCTTTTTAATGTAGCATTGAAGTATTTAGAGAAATCGTACAAATCATCCATCAATTGCCCACAGGGGAGTAAGTTGTAGTAAAGTAGGTGTAGGGGAATCTGTACCTAGTTTAAGTTGGTTATATTTTAATAATTTGGTTTTTTTCCAAGTGTTTTTTCCTTCTTTAATAAGTTAGTATATTTCAGTACATTGGGTTCATATCCTAAAGGAGAATTTTCACTTATTTTTCTTTTGTTTTTCTGTTTAATTTTTTTTTTTTTAAGGGTNNNTCTTTTAGGTTCTTGTGAGTTATTAGTATAAGAAGTATTTTTAATTGCAAATTAAAAGGTTGATAGCTTTTTTTATTCTTTTAAGTTTTTAAATGTTCCTGTTAGTTTTTCTTTATCTGTTTTGTGGAATTTTGGTAGTATTTTGGGTATGGTTCTTTTTTTTCAGATTTTTAGTGGTTTGTTTTTATCTTTTTATTATGTTGCTGATGGTTTTAATTCTTTTTCTAGTGTTCAGTATATTATAAGTGATGTTAATTTTGGTTGGGTTTTTCGTATTTTACATTTTAATGGTGCTAGCTTATTTTTTTTTTTTTTGTATTTGCATTTTTTTAAGGGTCTTTTTTTTTGTAGTTATCGTTTGTCTGGTACTTGGATTGTTGGTTTAACTATTTTTTTTTTTGTTATAATGGAGGCTTTTATAGGTTATGTTTTGGTTTGGGCTCAGATGAGTTTTTGAGCTTCTGTTGTTATTACTAGTCTTTTAAGTGTTATTCCTTATTTTGGTTTTTCTATTGTTTATTGAATTTGGAGTGGTTTTTCTGTTGTTAATTCTACTCTTAAGTTTTTTTTTGTTATTCATTTTTTAATGCCTTGATTGGTTTTTCTTTTAGTTTTTGTTCATTTGTTTTTTTTACATTCTACTGGTAGGACTTCTGTTCTATATTGTCATGGTGATTATGATAAAATTAGTTTTTTTCCTTATTATTTTTATAAAGATTCTTATAATTTGGTTGTTTTTTTCCTTTTTTTTATTTTTTCTTTTTTTTTTCCTTTTTTACTTGGTGATCCTGAAATGTTTGTTGAGTCTGATCCAATAGTTAGACCTGTACATATTGTTCCTGAGTGATATTTTTTGTTTGCTTATGCTATTTTGCGTGCTATTCCTAATAAAGTTTTAGGTGTTTTTTTTCTTGTTTTTAGTATTTTTATTTTTTATTTCTATGTTTTTTTTAATAATTATTATAGTGTTCTTGATAATTTGAATTTTTTTTTGGTTGTTTTTTTTATTTTGGTTTCTGTTTTTTTAAGTTGGTTGGGTCAGTGTCATGTTGAATATCCTTTTATTAATTTGAGAGTTGTTTTTTCTTTTTTGTATTTTTTTTTTGCTTTTTTAATTGTTTTTTCTCGATTTTTAACTAAATTTATTTTTTCTTAGTAAACTTAGTATAATTTATTATATTGGATTTAGGATCCTGGGATTTTTGTTTACTTTTAATTATTTTCAAGGTTATATGATAGGGTTTTCTAATAATTATCTTTGTAGATATATAGATTGGTTCCATAATTTTAATTGTAGTTTATTATTTGGTGTTTTATTTTTTGTTTTTATAGTTATTGTTAATCTTTTTGTTAATTCTTATTATTTTAAAAGTCATAATATTGAGTATCAATTTGGTGAGTTTTTGTGTAGTTTGTTACCTTTATTTATTTTGGTTTTTCAAATGTTTCCTTCTTTATCTTTGTTGTATTTTAGTGGTTTGTCTTATTTGGATAGTAGTTTAACTGTTAAAGTTGTAGGTCATCAATGGTATTGAAGTTATGATTATAGAGATATTGGTATTGAGTTTGATTCTTATATGAAGTCTATTGATTCTTTATTAATTGGTGAGCCTCGTTTATTAGAAGTTGATAATCGTTGTGTTGTTCCTTGTGATACCAATATTCGATTTTGTATTACATCAGCTGATGTTATTCATTCTTGATCTCTTCCTTCTTTTTGTATTAAGCTTGATGCTATGAGTGGTATTTTAAGTACTGTTACTTGTAGTTTCCCTATGGTTGGTGTTTTTTATGGTCAGTGTTCTGAAATTTGTGGTGCTAATCATAGTTTTATACCTATTTGTTTGGAGGTTTCTTTGTTGGAAAATTTTAAAGACTGGTGTTATTTAATGTCTAGTTAATTTTGAGGTATTAGTATATTTTAGTATTATTCTTTTTCGAGGAATCGGATTTATACCTTTATTGAATTAGCATAATTTAATGTATTTGTTTTAAGCGCAAAAGATTTTATTCAATTTTACTCTTTTAGTTTATAAAAAATATGACTTTGAAGCAGTTAAGAATCGTAGAGTATATTTTTTTTTTATATATATATTAGTATTGCATACTATGTTAGGATATTTTCAAAGATTTTGATAAATAGAAACAAAGTGTTTAAGGTGTAGTTTTTTTTTTTGTTACAAAAATAATTTTACTACTCTTAGTGTTGATACATCGAACTTTGTGATATCTGTTTTTAATTTTTATATTAGAAAATTATATATTGTTTTTTTTTTTTGTAGTTTTAATAATTTAAAGTTTTTTTGTTTTAAGTTTTATAACTTTACTACTTCTCTTTTYTTTTTTTTTTTTTAACTATAATTCTTTATAGTTTTTATTATCTAACAATTAGTAAATTAATAAATTATGTTTTTCTTTTTAATATAAATGAATTACTAATTATCTGGTCAAATGTTTATTAAAGACTTAGGATTTATATTAAATCTGTCTTCTGCCCTATGGTTTTTTTAAATGGCAGTCTTAGCGTGAGGACATTAAAGTAGCAAAATAATTTGTGCTTTTATTGGGTTCGAGTATGAATGAAGTTTTGGCTGGTGATATTTTTTTTTTTTTTTGAATTTAATATACATCTAAGAAGAGATGTTTATAATAAAACAAAGATAAGTCTTCGGAAATTTTATTTCTATTAAAAATTTTTTTTTTTAGTAATTTATCTAGGGAAGATTATTATATAATTTTTTTTTACTATTTTTAATTTAAAAAATTACTCCGGAGTTAACAGAAAAACATGCCTTATGTAGTTCTTATATTTTGGTAAGTTTTACATCGATGTTGTATCTTTATTAGCTGAAGAGGAGAAAATTCAGTTTTTTAGACTGTTCTTCTTTTAATAAATAAAACGTGATATTAGTTTAATTCATCGTGAGATAGAATTGTTTATCTTGTTTATTATTTTTTTTTATCGGGATTAGTACGAAAGGAATTTCATTATAATTTTAAATTTTTTAATCTTTTTTTTAATTTTTTTTGTTTATTTTTTTCTTGTCTTAGTTTTCTTGTTTTTGATCCTTTGAAGAGTGCTTTTTTTTTGGTTCTTTCTTTAATTTTTTTGGTTTTTTTTATTTCTTTTGGTTTTTATGTTTGGTTTTCTTATTTTATTTGTTTGATTTTTTTGAGTGGTATTTTTGTTATTATTGTTTATTTTTCTAGTTTTTCTAAATATATTTATGTTAATATTAATTTTTTTCTTGTTTTTTTCGTTTTCTTGTTTTTTTTTTTTTATTCTTTTTTTTTCTTTTTAGATTCTAGTTATTATAATTCTTTAAATTTTTTTTATTATGATTTGTTTTTTTCTTTTATTTTTTGGGTTGTTTTTTGTTTGTTTTTTTTTATAAATTTTATTAGTTTTTTTCTTTGTTTTTCTGGTGCTCTTCGACTATATTAATTTTGGTTTATTAGTATAATGAGTATATTTGATTTCCAATCAAATGGTTATTAAACTATGCTATTTTAGTTTATTTAAAATGTCTAATTTGTAATTAGAAGAATTTTTAGCAACTTTCTAGTTTTTGTTTTTTATAGTACTAATCATAAAGATATTGGTAGTATTTATTTAATTTTTGGTTTGTGAGCTGGTATGATTGGTTCTGCTCTTTCTATAATTATTCGTATCGAGTTAAGTAAGCCTGGTATATTTATTGGGGATGGTCAATTATATAATTCTATTTTGACTGCTCATGCTATTTTGATAATTTTTTTTATGGTTATACCTAGTATAATTGGTGGTTTTGGTAATTGAATGGTTCCTTTGATATTAGGTGCACCTGATATGAGTTTTCCTCGATTAAATAATATTAGTTTTTGATTGTTACCTGCTTCTATTTTTTTAGTTTTTTTGGCTTGTTTTGTTGATAATGGTTTGGGTACTAGTTGAACTATTTACCCTCCTTTATCTACTTCAGGTCATCCTGGTTCTAGTGTTGATTTGGCTATTTTTAGTTTACATCTTTCTGGTATTAGTTCTATTTTAGGTGGTATTAATTTTATGTGTACTATTAAAAATTTGCGTTCTAGTTCTGTTTCTCTTAATAATATGAGTTTATTTATTTGGACTATTTTTGTTACTGTTTTTTTGTTGGTTTTGTCTCTACCTGTTTTAGCTGGTGCTATTACTATGTTATTAATTGATCGTAATTTCAATGGTTCTTTCTTTGATCCTAGTTTTGGTGGTAATCCTTTGATTTATCAGCATTTGTTTTGGTTTTTTGGTCATCCAGAAGTTTATATTTTAATTTTACCTGCTTTTGGAATTATTAGTCAATGTACTTTATATTTGACTGGTAAAAAAGAAGTTTTTGGTTATTTGGGTATGGTTTATGCTATTTTAAGTATTGGTTTAATTGGTTGTGTAGTTTGAGCTCATCACATGTATACTGTTGGTATAGATTTTGATTCTCGTGCTTATTTTACTGCTGCTACTATAGTGATTGCTGTCCCTACTGGTGTTAAGGTTTTTAGATGGTTAGCTACTTTTTTTGGTACTGTTATAGTTTATCAACCTTTGTTATTTTGAGTTATAGGTTTTATTTTTTTATTTACTATTGGTGGTTTAACTGGTGTTATATTATCTAATTCTAGAATTGATATTATCTTACATGATACTTATTATGTAGTGTCTCATTTTCATTACGTTTTAAGTCTTGGTGCTGTTTTTGGTTTGTTTGCAGGTGTTACTTTGTGGTGATCTTTTATTACTGGTTTTGTTTTGAATAAAATTTATATGTATTCTGTTTTTTTTTTATTTTTTATTGGAGTTAATATGACTTTTTTTCCTTTGCATTTTGCTGGTTTACATGGTTTTCCACGAAAATACATGGATTATCCAGATGTTTATTCTTTTTGAAATGTTTTATCTTCTTTTGGTTCTCTTATTAGTATTTTTTCTCTTTTTTTTTTTGTTTTTGTTTTATTAGAATCTTTTATTAGTTATCGTGTTTTAGTTGTTGATTACTTTAATGGTGTTAGACCTGAAAATACTAATTTAGGTTATAACTTTTATCATAGTTTTCAAGATGGGGTTTATTTGAGAGTGCCTCATAATTAATTGTTTTTATTTTTTATTGGTATTTTTTTTCTTTTTTATAAATTTCGACGTTTTATTTTTGTTATTATTTCTTTTGAATTTTTGATAATGGGAGTTTTTTATTTGTTTTCTTTTTTTTTTGGTTTTTTTTCTTTTTTTTACTTTTTATGTTTTAGTGTTTTTTGTAGTCTTATGGGTGTTGTTTTAATAGTTTATTTTATTAAGTTTTATGGTTGTGATTATGTTTTTTTTTAAAATCACTCAATCTCAAACCCCAATCGAGTGGTTAGCTTAAGTTTAAAGCACCGGATTTTTAATCCGGGGATTAATCTGCTTAAAACTGTTTTTATTTTGATTTGAAATCAAAATTTGGATTTTTCCGCAGTTTTTGTCTTTATTTTTGATTTTTTTTTGTTGTTTTCTGTTTTTGTTTTTTGTTTTTTTTTTTTGTTTTGTTTTTGTTTTTTGTTCCTTTTTTTAAGTTTTCTTTTTTTTTTTTTGATTTTGGTTTTATTGTTTTTAAGTTTAATTTTTATTTAAATAGTATTATTTTTTCTTTTGTTTTGATTTTGATTTCTGTTAGTGTTTTTTTTTATAGTCTTTATTATCTTAATATGGAAATTAATTTTTTTTATTATTTTTTTGTTTTGCTTATTTTTATTTGTAGTATATTTTTTTTGGTTTTTTGTGATAGTGTTTTTTTTGTTTTGCTTGGTTGAGATTTATTGGGTATTTCTAGTTTTTTTTTAGTTCTTTTTTATAATAATTGGGATAGTTGTAGTGGTTCTATGAATACTGTTTTAACTAATCGTATGGGTGATTTTTTTATTTTTGTTTTTTTTTCTTTGTCTTTTTTTACTTTTTTTAATTTTTTTAGTTTTTCTTATTTTTGTTTCTATTCTTCTTTTTTTCTTGTTTTAGCTGCTTTTACTAAGAGTGCTCAGTTTCCTTTTGGTGGTTGATTGCCTAAGGCGATGAGTGCCCCCACTCCTGTTAGTTCTTTAGTACATAGTAGTACTCTTGTTACTGCTGGTATTGTTTTGATGATTAAATTTAATGTTATTATTATGAGTTCTTTCCTTTTGAAGTTGGTTCTTGTTTCTGGTGTTTTTACTATGTTTTTTTCTAGTTTTTTTGCTTTATATGAGAATGATTTGAAGAAGGTTGTTGCTCTTAGTACTTTATCTCAAATGGGTCTTTGTATGGTTTCTTTTGGTTTTGGTTTAAGTTTTCTTTGTTATGTACATTTGTTAAGTCATGCTATTTTTAAGAGTTGTCTTTTTATACAGATTGGTTATTTAATTCATTGTTCTTTTGGTCAACAGGATGGTCGTGGTTATTCTTTTGGTAATTTACCTTATTTTGTTCAGCTTCAGATTTTAATTACTCTTTTTTGTTTGTGTGGTTTGTTTTTTTTAAGTGGTTCTGTTAGTAAAGATTATATTCTTACTTATTTTTTTTCTAATTATTTTATGTTTTTTTTTTCTTTTTTTTTTTTTATTTCTGTTTTTATTACTTTTTTGTATAGTTATCGTATTTGGAGTAGTCTTTTTTTAACTTTTTTTAATTCTTTGTATTATAGTTGTAGTAGTTTTTTATTTTTTTTTGTTAGTATTCCTTTGGTTTTTTTTTCTTTGTTTTTTATTTGGTGGTTAAATCTTAATTTTTTTAGAGTTCCCGTTGTTTTTGTTTATATTGATTTTTATTTTTTTTTTTTTTTTATTTTATTGTTTTTTTTCTTTTATTTTATTGTTTTTAAGTTTTTATCTTTTTCTGTTTATTGTTTTTTGATGGATTATTTTCCTGTTTTGTTTACTCGTCTTTTTTGTGATTTTAAGTTTTTTGATTTGTTTTTGAATAAGTTAAATTTTACTTTTTTTTCTTTTTTTTCTTTTTCTAGTTTTATTTCTATATCTTTTTATTTTAATAAATTTAATTTTTTAGTTGTTTTTATTTTTCTTATTTTTGTTGTTTTTTAGATACCTAATTTATTTTTTTAGTTTTTTAAAGTTTTTTTTTTTGTTGATTTTTTTTTTTTTTTATGATTTTTTTTTTTTGCTTTTTTCTTTTGCTTTTTGTTTTTTTTGTTTTAGTTTTTTTTGTTGGTCTGGTAATTTTTTTTTAATTGATTCTTATTTTTATGTTGCTGTTTGTTTTATGTCTGTTTTTATTTTTTCTTTGGTTTTGGTTTCTGAACGTCATCGTGTTATTGTTTTTTTTTCTAAGGTTCTTTTGGTCATTTCTTTTTTTTTTTTTTTTTCTTATAGTGTTTTTTATTTGTATGTTTTTTTTGAGCTTTCTATGGTTCCTATTATTATTTTAATTCTTGGTTATGGTTATCAGATTGAGAAGGTTAATTCTTTTTTTTATCTTGTGTTTTATGCTACTTTTTGTAGTGTTCCTTTTCTTTTTGTTTATTTTAGTTTGGATTTTTTTTTTGTTGTTCCTTATTTTGATTGTTTTATTTCTTGAGAGATGGTTTTTATTATTAGTCTGGCTTTTATAATAAAATTTCCTGTTTTTTTTTTACATCTTTGGCTACCTAAGGCTCATGTTGAAGCTCCTACTTCTGCTAGTATTTTGTTAGCTGGTTTGTTGTTGAAGTTTGGTACTGTTGGATTTGTTCGTATTATGAAGAGTCTTAGTTATTGTCATATTAATTATTGGTTTTTTTTTTCAGTTTTGGGTATGTTTATTTCTTGTTTTGTTTGTGTTTTTCAAAGTGATTTTAAGTCTTTAGCTGCTTATTCTTCTGTTGTTCATATGAATTTTTTGTTATTTTTTCTTTTGTTTTTTGGTTTATATTCTAAAACTGGTAGTTTTTTAATAATGGTTTCTCATGGTTATACTTCTTCTGTTATGTTTTATTTTATTGGTGAGTTTTATCGTTCTTTAGGTAGTCGAATGATTTATTTTTTAAATAGTTTTATATCCTCTAGTTTTATTTTTTCTTTTTTAATTTCTTTGGTTTTTTTATCTAATTGTGGTATACCTCCTTCTATTTCTTTTTTTTCTGAGTTTTTTTCTTTTTCTGGTTTTTTTTCTTTGTTTTATAATGTTTTTTTTTTGGTTTTTTTTTATTTTTTTGTTTCTTTTTACTATTGTGTTTATATTATTGTTGTTTCTTTTTTAGGTAAGAAGTTTTTTTTTTTTAAGAGTTGATTTTTTTTTTGATCTCTTCCTTTGATTTTTTTTTGTTTTAATGTTTTTGGTTTTTTTTTATTTTTTTAATAGATTTAAGTTAAGTTAAACTATTAGTCTTCAAAACTAAAAATTTTATCTATAAGGTATTTAGTAGGAATTTTCTATATCCAATTGCGGTTTGGAAGTTTTTTTACCTTAACAAATTTTAGGCGAGTCTTCTAAACTTGTTTTGGGTTTTCCCGTTTGTTTTTTAAGTTTTTTCATAATTTTCATGTTTTAAGCTTTTCTAGTTATCCTTTTTTTATGTTTATTTCTTTAAGTTCTCTTTTTTCTTCTTTTGTTGTTTTTTTTAAGTTTGGTATTTTTTCTTTTCTTTTTTTTTCTTTTTTTTCTTTTTTAGTTCTTATTTTTTGTTGGTTTAAAGATATTTGTATGGAGGGTCTTTGTGGTTATCATAATTTTTATGTTATAGATGGTTTTAAGTTTGGTTTTGTTTTGTTTATTTTTAGTGAGTTTATGTTTTTTTTTAGTGTTTTTTGGTTTTATTTTGATTCTGCTTTGGTTCCTGCTCATGAGATTGGTTGTGGTTGGGGATTTTTTGGTTTGGATAAGATTAATCCTTTTGGAGTTCCTCTTTTAAATACTGTTATTCTTCTTAGAAGTGGTGTTACTGTTACTTGGTCTCATTATTGTCTTTTGAATAATTTTTATTGTTTAGATGGTTTAATTTTGACCATTCTTCTTTCTTTTGTTTTTATTTTGGTTCAGTTTTTTGAGTATAAGAGTTCTAGTTTTTCTATCTCTGATGGTGTTTATGGTAGTATTTTTTATTTTTCTACTGGTTTTCATGGTTTCCATGTTATTTTAGGTGCTGTTTTTCTTACTTATAATCTTTTTCGTTTTTTATTATATCATTTTAACTATTCTCACCATCTAGGTTATGAGTTTTCTATTTTGTATTGGCATTTTGTAGATGTTGTTTGATTATTTTTATTTGTTTTTGTTTATTGGTGAGGTTATTAGGTTTTATTTTTACTTTTTGGATTTTTTTAATTTTTTTGATTTTTTTCTTTTTATTTTTGTTTTACAGTTTATTTTTTGTCAAAAGGATAGTTTAATCAATGTTTTTTTTAATAAGTTTTTTTCTTTTTTGGTTGGTGTTTTTTCTTATAATTCTTCTTGCTTTATTAGATATATTTTTTCTTCTTTTATTTTTGTTTTTTTGTTGACTTGTTGTTTTGGTGGTTATTTTAGTTATTCTTTTTGTCCTTTAGGTATTATTGAGTTTACTTTTTTTTTTTCTTTTGTTTCTTGATTTTCTACTTTTTTGTTTTTGATTTCTAGTCAGAAGTTTTCTGTTTATATGAAGAAGTCTGGTGATGGTTTTTTTAAGACTTTTTTTTTGTTATTTGTTGAGATTATTAGTGAGTTTAGTCGTCCTATTGCTCTAAGTGTTCGTTTGTTTGCCAATATTATAGTTGGTCATGTTATTAGTGCTTGTTTTTATGTTTTTTTTGAGTGTGTTTTTGGTTTTTCTTTTTTAATTATTTTTGCTATTATTTTTGAGTGTTTTGTTTTTATTTTACAGAGTTATATCTTCTCTCGTTTAATTTATTTATATATAAATGAGTAGCTTTTTAGTTTATTTAAAATTTTTACTTGTGGTGTAAAAGAAATTTGAGCTTTGTAAGTTAGTTTAAGTAGAATTTTTGTTTTTGGTGCAAATGGTTATCTTACATTGAGGATTATTTTAATTTAGAATATTTAGCTGTTAACTAAAAGGTTTATCTTCATAAGAGTTTAGTTTATATTTAAAATATTAAATTGTAAATTTAAAGTTTTTTGCTCTTGCAGTAATTAGTTTAATTAAAATATAACATTTGGATTGTTAAGTTTTTTTACTGATTTTTCTTTTATTTTTTTGTTATTTTTGTTTTTTTTTTAAATTGTTTTATTTGTAATATTATTTTTTGATGGAGTATTTTTTTTTTGATGACTCTTGTTTTTGTTTTTTTAAATTTTAATAATTCTTATTCTTCTATTAATTATTTTATTTTTCAAGAGTTCCTTGGTTTGCTTTTTGTTTTTTTTTCTTTTGGTGTTTTTCAATTTTTTATTATTTTATTAAAAGTTGGTGTTTCTCCTTTTCATTTTTGGTGTTTAAATATTTTTAATGGTCTTAGAGGGTTTAGTACTTTTTGATTTCTTACTTTTCAGAAGTTACCTTATTTTCCTGTTTTTTCCTTTATTTTTGATTATAGTTTTTTTTTTTTTCTTGTTTTTGGTATTATTTTTTGTTATTTTAATCTTTTTTTTTGTAAGTCTTTCAAGAGCATAGTTTTTATTTCTTCTGTTGAGTCTTTTAATTGGATGTTAATTTCTCTTTTTTCTTCTTTGTTTTCTGGTTTTTTTTTGTTTCTTTATTATTTTTTTGTTATGTTTTTTTTGTTGGATTATAGTTCTTGTAAAGGTTATGATTTTTATAATTGGGAATTAGTTTTTCTTTTTATAAATTTTCCTATGACTATTACTTTTTTTATTAAAATTTTTTCTATTATTTTTTTTTTTAATATTAGTTCTTTTTATTTGTTGTTTGTTTTGTTTTTAATGGTTTTTTCTGTTTTTGGTTTTGGTTTTTGGTTTTTTAATGTTGGTTTGAAATTTAGTTATTATGGTTTTTATAATTTTAGTTTTTTTTATTTTGTTTTTTTTCCTTTGATGTTTTTTTGTCTTTTTTAAAAGAGTTTTAGTTTATATAGAATTTATCACTTACAATGATAGGGTTTAAACTCTTACCAATTTAGTAAAATCTTATTATATTGCTTTGATATGGCAAAGTTCTTTTTGATTTGGTATTTTTTGTTTTGTTTTTAGTAACTCTTTTTTCTTTTTTATTTGCTTTTTTTTTTTATTTGTTTGTTTATTTTGCTTCTTTTTTTGATTTTTATTTTTGTAAGTCTACTTCTTTTGAGAGTGGTTTTATGAGTGTTGGTTTAATTCAAAATTCTTTTAGAATTCATTTTTTTGTTATTATAATCATGTTTGTTGTTTTTGATTTGGAGATTGTTATTTTTATTGGTATTCTTATTTCTGATTTAAATTCTTTTGTTTGTTTTTTTTTTTTGTTTTTTTTTTTGTTCTTGTTTTTTTATATGGAGTGGTATTATGGTAAGCTTGTTTGGAATTTTTAATAGTAAAAAACTTTATTATAATTTAGTATATCTCGTTGTCGTTGAGAAGGTTTTAAGTTTTATCTTATTATTATATTTTTTTTTTTTCTTGTTTTTAGTATCAAAAGCCGATTGGGGTTTTGATATATTATATATTATATATTATAAAAATAATATAAATATAATATATTTATTAATTATATTTATATATAAATAATTATATTTATATATATAAATAATTATATTTATATTATTTTTATTRTGTATTTATACATTTTTATGTTGATATTAATTAGTTAATATCATATCCTTTATTTAAGATAATTGTTTGAAGTAGATTTTATTAATTAGGTAAACTTGTTTCATTTAAGCTGGTGAACTTTGAACTTTTTTAAGTTTCAAAAGTTTCAGATAAACAAGTTTACCTAATTAATGATTTTATTTTAATTGAAATTATATGTATATAAGTTCGATTAAAATAAAATTTTGTAGTATNNNNNNNNNNNNNNNNNNNNNNNNNNNNNNNNNNNNNNNNN
>Iran_Human_36
GTCGTTTATTTTTCGATTTTTTTATTTATAATTTTGTTGGTTTTTTTTGTTGTTTTTTTTGTTATACAGAGTATTGCTTTTATTACTTTATATGAGCGTCATTTGTTGGGTCTTAGTCAATCTCGACTTGGTCCTACGAAGGTAGGTTTTTTTGGTGTTTTGCAGGCTATTGTAGATGGAGTTAAGCTTCTAAGTAAAGAACAATTTTTACCTTATAATTCTTCTTATTTTTTTTTTTTATTTATTCCTTCTGTTTCTTTTTGTTTGATATATTTGGAGTGGTTTGTTCTTCCTTTTTTTTTTGATTTTTTTACTTTTAATTATTCTGTTTTGTTTTTTCTTTGTTTGGTTGGTTTTTCTGTTTATACTACTTTAATTTCTGGAATTGTTTCCAAATCTAAGTATTCTATAATTGGTTCTATTCGTGCTAGTAGTCAGAGTATTTCTTATGAGATTTCTTTTACTTTTTTTGTTTTTTGTGTTGTTCTTCATGTTGGTGTTTTTAGTTTTTTTAGTTTTTTTAGTTTTAGTATAGTTGTTCTTTTTTTTCCTTTTCTTATTATGATTATTGGTGAGCTTAATCGTGCTCCTTTTGATTTTTCTGAGGGTGAGAGTGAACTTGTTAGTGGTTATAATATTGAATATTCTAGTGTTGCTTTTGTTCTTTTGTTTTTGAGTGAGTATGGTGTGTTGATTTTTTTTTGTGTTCTTTTTTCTTTTTTGTTTTTTGGTGGTTCTGTTTTTATGTCTTTTGTTATTTTTTCTTTTTTGATTTTTATTCGTAGTTCTTTTCCTCGTTATCGTTATGATATGATGATAGGTTTTTTTTGATTTATTATGTTACCTGTTTCTATGATTTTGTTTTTATTTTTTTGTTTGTTATTTTTTTAGGGATTTAGTTTATATTAAAATGTTTGTTTTGCGTACAAAAGAATTTTTTCTCTGAATTTTTTTTCTTAGTTTATAGATTTGATTATGGTCATTGTAATGATAAAATGGTGTTATATAATTTTTAATCACTTGAGTGGACAATGTTTTTCTATCCCGGCAATGTATTGCTTGTATAAACTCAGTACCAGAATAATCGGATAGACTGAGTAAGCTTATACCCTAAATGTGTTTTGGCCATGGTTTTTTTTTTGATTTTTTTACAACTGTTTAGTGCAATGTGCAGTTTTTTTTTGTTGTTTTATCTTGGTCAATAAGATTAGACAAATGACCTGGATTAGTACCCAGTTAATCTAAATTTAAAAGTTGCAGGAGTAAAGTAATATTTAAACTGTAATAATATTGGCGGATTTTTTAATTATCTTTGGAGGTTGAGCTGTAATTGAGAACCCTCATTATCAGCTTTGATTTTTGTCGCATGTATGATCGTTTATGTCCTTCTTAAAGAGGTGCATTAAAGATTATTTGGTGTTTAATCAATGATATCTATTAAAACAGATAAATACCTGGTATATATCAAAGTTTTCGTTTGACCTACAATATCTTATGTTTCGGATAAGGAGGAGAGATTCTTCTTTGAAGTTGTAAAAGACAGTAAATGCTTTTTAATGTAGCATTGAAGTATTTAGAGAAATCGTACAAATCATCCATCAATTGCCCACAGGGGAGTAAGTTGTAGTAAAGTAGGTGTAGGGGAATCTGTACCTAGTTTAAGTTGGTTATATTTTAATAATTTGGTTTTTTTCCAAGTGTTTTTTCCTTCTTTAATAAGTTAGTATATTTTAGTACATTGGGTTCATATCCTAAAGGAGAATTTTCACTTATTTTTTATTGTTTTTTTTATTTAATTTTTTCTTTTTTAAGGGGGTACTTTTAAGGTTTTTGGGAGTTATTAGTATAATAAGTATTTTTAATTGCAAATTAAAAGGTTAATAGCTTTTTTTGTTCTTTTAAGTTTTTAAATGTTCCTGTTAGTTTTTCTTTATCTGTTTTTTGGAATTTTGGTAGTATTTTGGGTATGGTTCTTTTTTTTCAGATTTTTAGTGGTTTATTTTTATCTTTTTATTATGTTGCTGATGGTTTTAATTCTTTTTCTAGTGTTCAGTATATCATAAGTGATGTTAATTTTGGTTGGGTTTTTCGTATTTTACATTTTAACGGTGCTAGTTTATTTTTTTTTTTTTTGTATTTGCATTTTTTTAAGGGTCTTTTTTTTTGTAGTTATCGTTTGTCTGGTACTTGGATTATTGGTTTAACTATTTTTTTTTTTGTTATAATGGAGGCTTTTATAGGTTATGTTTTAGTTTGGGCTCAGATGAGTTTTTGAGCTTCTGTTGTTATTACTAGTCTTTTAAGTGTTATTCCTTACTTTGGTTTTTCTATTGTTTATTGGATTTGGAGTGGTTTTTCTGTTGTTAATTCTACTCTTAAGTTTTTTTTTGTTATTCATTTTTTAATGCCTTGATTGGTTTTTCTTTTAGTTTTTGTTCATTTGTTTTTTTTACATTCTACTGGTAGGACTTCTGTTTTATATTGTCATGGTGATTATGATAAAATTAGTTTTTTCCCTTATTATTTTTATAAAGATTCTTATAATTTGGTTGTTTTTTTTCTTTTTTTTATTTTTTCTTTTTTTTTTCCTTTTTTACTTGGTGATCCTGAAATGTTTGTTGAGTCTGATCCAATGGTTAGACCTGTGCATATTGTTCCTGAGTGATATTTCTTATTTGCTTATGCTATTTTGCGTGCTATCCCTAATAAAGTTTTAGGTGTTTTTTTTCTTGTTTTTAGTATTTTTATTTTTTATTTTTATGTTTTTTTTAATAATTATTATAGTGTTCTTGATAATTTGAATTTTTTTTTAGTTGTTTTTTTTATTTTGGTTTCTGTTTTTTTAAGTTGATTAGGTCAGTGTCATGTTGAATATCCTTTTATTGGTTTGAGAGTTGTTTTTTCTTTTTTTTATTTTTTTTTTGCTTTTTTAATTGTTTTCTCTCGATTTTTGACTAAATTTATTTTTTCTTAGTAAACTTAGTATAATTTATTATATTGGATTTAGGATCCTGGGATTTTTGTTTACTTTTAATTATTTCCAAGGTTACATGATAGGTTTTTCTAATAATTATCTTTGTATATACATGGATTGGTTTCATAATTTTAATTGTAGTTTATTATTTGGTGTTTTATTTTTTGTTTTTATAGTTATTGTTAATCTTTTTGTTAATTCTTATTATTTTAAGAGTCATAATATTGAATATCAGTTTGGTGAGTTTTTATGTAGTTTGTTGCCTTTATTTATTTTGGTTTTTCAAATGTTTCCTTCTTTATCTTTGTTGTATTTTAGTGGTTTGTCTTATTTAGATAGTAGTTTAACTGTTAAAGTTGTTGGTCATCAATGGTATTGAAGTTATGATTATAGGGATATCGGTATTGAATTTGATTCTTATATGAAGTCTATTGATTCTTTATTGATTGGTGAGCCTCGTTTATTAGAAGTTGATAATCGTTGTGTCGTTCCTTGTGATACTAATATTCGATTTTGTATTACATCGGCTGATGTTATTCACTCTTGATCTCTTCCTTCTTTTTGTATTAAACTTGATGCTATGAGTGGTATTTTAAGTACTGTTACTTGTAGTTTTCCTATGGTTGGTGTTTTTTATGGTCAGTGTTCTGAGATTTGTGGTGCTAATCATAGTTTTATACCTATTTGTTTGGAGGTTTCTTTGTTGGAAAATTTTAAAGATTGATGTTATTTAATGTCTAGTTAATTTTGAGGTATTAGTATATTTTAGTATTATTCTTTTTCGAGGAGTCGGATTTATACCTTTATTGAATTAGCATAATTTAATGTATTTGTTTTAAGCGCAAAAGATTTTATTCAATTTTACTCTTTTAGTTTATAAAAAATATGACTTTGAAGCAGTTAAGAATCATAGAGTATATTTTTTTTTTATATATATATTAGTATTGCATACTATGTTAGGATATTTTCAAAGATTTTGATAAATAGAAGCAAAGTGTTTAAGGTGTAGTTTTTTTTTTTGTTACAAAAATAATTTTACTACTCTTAGTGTTGATACATCGAACTTTGTGATATCTGTTTTTAATTTTTATATTAGAAAATTATATATTGTTTTTTTTTTTTGTAGTTTTAATAATTTGAAGTTTTTTTGTTTTAAGTTTTATAACTTTACTACTTTTCTTTTCTTTTTTTTTTTTTAATTATAATTCTTTATAGTTTTTATTATCTAACAATTAGTAAATTAATAAATTATATTTTTTTTTTTAATATAAATGAATTACTAATTATCTGGTCAAATGTTTATTAAAGACTTAGGATTTATATTAAATCTGTCTTCTGCCCTATGGTTTTTTTAAATGGCAGTCTTAGCGTGAGGACATTAAAGTAGCAAAATAATTTGTGCTTTTATTGGGTTCGAGTATGAATGAAGTTTTGGCTGGTGATATTTTTTTTTTTTTTTGAATTTAATATACATCTAAAAAGAGATGTTTATAATAAAACAAAGATAAGTCTTCGGAAATTTTATTTCTATTAAAAGTTTTTTTTTTTAGTAATTTATCTAGGGAAGATTATTATATAATTTTTTTTTACTATTTTTAATTTAAAAAATTACTCCGGAGTTAACAGAAAAACATGCCTTATGTAGTTCTTATATTTTGGTAAGTTTTACATCGATGTTGTATCTTTATTAGCTGAAGAGGAGAAATTTCAGTTTTTTAGACTGTTCTTCTTTTAATAAATAAAACGTGATATTAGTTTAATTCATCGTGAGATAGAATTGTTTATCTTGTTTATTATTTTTTTTTATCGGGATTAGTACGAAAGGAATTTCACTATAATTTTAAATTTTTTAATCTTTTTTTTAATTTTTTTTGTTTATTTTTTTCTTGTCTTAGTTTTCTTGTTTTTGATCCTTTAAAGAGTGCTTTTTTTTTAGTTCTTTCTTTAATTTTTTTGGTTTTTTTTATTTCTTTTGGTTTTTATGTTTGGTTTTCTTATTTTATTTGTTTGATTTTTTTGAGTGGTATTTTTGTTATTATTGTTTATTTTTCTAGTTTTTCTAAATATATTTATGTCAATATTAATTTTTTTCTTGTTCTTTTTGTTTTCTTGTTTTTTTTTTTTTATTCTTTTTTTTTCTTTTTAGATCCTAGTTATCATAATTCTTTAAATTTTCTTTATTATGATTTGTTTTTTTCTTTTATTTTTTGGGTTGTTTTTTGTTTGTTTTTTTTTATAAATTTTGTTAGCTTTTTTCTTTGTTTTTCTGGTGCTCTTCGACTGTATTAATTTTGGTTTATTAGTATAATAAGTATATTTGATTTCCAATCAAATGGTCATTAAACTATGCTATTTTAGTTTATGTAAAATGTCTAATTTGTAATTAGAAGAATTTTTAGCAACTTTCTAGTTTTTGTTTTTTATAGTACTAATCACAAAGATATTGGTAGTATTTATTTAATTTTTGGTTTATGAGCTGGTATAGTTGGTTCTGCTCTTTCTATAATTATTCGTATCGAGTTAAGTAAGCCTGGTATGTTTATTGGAGATGGTCAATTATATAATTCTATTTTAACTGCTCATGCTATTTTGATAATTTTTTTTATGGTTATACCTAGGATGATTGGTGGTTTTGGTAATTGGATGGTTCCTTTAATATTAGGTGCACCTGATATGAGTTTTCCTCGATTAAATAATATTAGTTTTTGATTATTACCTGCTTCTATTTTTTTGGTTTTTTTGGCTTGTTTTGTTGATAATGGTTTAGGTACTAGTTGAACTATTTATCCCCCTTTATCTACTTCAGGACATCCTGGTTCTAGTGTTGATTTGGCTATTTTTAGTTTACATCTTTCTGGTATTAGTTCTATTTTGGGTGGTATTAATTTTATGTGTACTGTTAAAAATTTACGTTCTAGTTCTGTTTCTCTCAATAATATGAGTTTATTTATTTGAACTATTTTTGTTACTGTTTTTTTATTGGTTTTGTCTTTACCTGTTTTAGCTGGTGCTATTACTATGTTGTTAATTGATCGTAATTTTAATGGTTCTTTTTTTGATCCTAGTTTTGGTGGTAATCCTTTGATTTATCAGCATTTGTTTTGGTTTTTTGGTCATCCAGAAGTTTATATTTTAATTTTACCTGCTTTCGGTATTATTAGTCAATGTACTTTGTATTTGACTGGTAAAAAAGAAGTTTTTGGTTATTTGGGTATGGTTTATGCTATTTTGAGTATTGGTTTAATTGGTTGTGTAGTTTGAGCTCATCACATGTATACTGTTGGTATAGATTTTGATTCTCGTGCTTATTTTACTGCTGCTACTATAGTGATTGCTGTTCCTACTGGTGTAAAAGTTTTTAGATGGTTAGCTACTTTTTTTGGTACTGTTATAGTTTATCAACCTTTATTATTTTGAGTTATAGGTTTTATTTTTTTATTTACTATTGGTGGTTTAACTGGTGTTATATTATCTAATTCTAGAATTGACATTATTTTACATGATACTTATTATGTAGTGTCTCATTTTCATTACGTTTTAAGTCTTGGTGCTGTTTTTGGTTTGTTTGCAGGTGTTACTTTGTGATGATCTTTTATTACTGGTTTTGTTTTGAATAAAATTTATATGTATTCTGTTTTTTTTTTATTTTTTATTGGAGTTAATATGACTTTTTTTCCTTTACATTTTGCTGGTTTACATGGTTTCCCACGAAAATATGTAGACTATCCAGATGTTTATTCTTTCTGAAATGTTTTATCTTCTTTTGGTTCTCTTATTAGTATTTTTTCTCTTTTTTTTTTTGTTTTTGTTTTATTAGAATCTTTCATTAGTTATCGTGTTTTAGTTGTTGATTACTTTAATGGTGTTAGACCTGAAAATGCTAATTTAGGTTATAATTTTTACCATAGTTTCCAAGATGGGGTTTATTTGAGAGTGCCTCATAATTAATTGTTTTTATTTTTTATTGGTATTTTTTTCCTTTTTTATAAATTTCGACGTTTTATTTTTGTTATTATTTCTTTTGAATTTTTAATAATGGGAGTTTTTTATTTGTTTTCTTTTTTTTTTGGTTTTTTTTCTTTTTTTTACTTTTTATGTTTTAGTGTTTTTTGTAGTCTTATAGGTGTTGTTTTAATAGTTTATTTTATTAAGTTCTATGGTTGTGATTATGTTTTTTTTTAAAATCACTTAATATCAAACCCCAATTGAGTGGTTAGCTTAAGTTTAAAGCACCGGATTTTTAATCCGGGGATTAATCTGCTTAAAACTGTTTTTATTTTGATTTGAAATCAAAATTTGGATTTTTCCGCAGTTTTTGTCTTTATTTTTGATTTTTTTTTGTTGTTTTTTGTTTTTGTTTTTTGTTTTTGTTTTTTGTTTTGTTTTTGTTTTTTGTTCCTTTTTTTAAGTTTTCTTTCTTTTTTTTTGATTTTGGTTTTATTGTTTTTAAATTTAATTTTTATTTAAATAGTATTATTTTTTCTTTTGTTTTGATTTTGATTTCTGTTAGTGTTTTTTTTTATAGTCTTTATTATCTTAATATGGAAATTAATTTTTTTTATTATTTTTTTGTTTTGCTTGTTTTTATTTGTAGTATATTTTTTTTGGTTTTTTGTGATAGTGTTTTTTTTGTTTTGCTTGGTTGAGATTTGTTAGGTATTTCTAGTTTTTTTTTAGTTCTTTTTTATAATAATTGAGATAGTTGTAGTGGTTCTATGAATACTGTTTTAACCAATCGTATGGGTGATTTTTTTATTTTTGTTTTTTTTTCTTTGTCTTTTTTTACTTTTTTTAATTTTTTTAGTTTTTCCTATTTTTGTTTTTATTCTTCTTTTTTTCTTATTTTGGCTGCTTTTACTAAGAGTGCTCAGTTTCCTTTTGGTGGTTGATTACCTAAGGCAATGAGTGCTCCTACTCCTGTCAGTTCTTTAGTACATAGTAGTACTCTTGTTACTGCTGGTATTGTTTTGATGATTAAATTTAATGTTATTATTATGAGTTCTTTTCTTTTGAAGTTGGTTCTTATTTCTGGTGTTTTTACTATGTTTTTTTCTAGTTTTTGTGCTTTGTATGAGAATGATTTAAAGAAGGTTGTTGCTCTTAGTACTTTGTCTCAAATGGGTCTTTCAATGGTTTCTTTTGGTTTTGGTTTAAGTTTTCTTTGTTATGTTCATTTATTAAGTCATGCTATTTTTAAGAGTTGTCTTTTCATACAGATTGGTTATTTGATTCATTGTTCTTTTGGTCAACAGGATGGTCGTGGTTATTCTTTTGGTAATTTGCCTTATTTTGTTCAGCTTCAGATTTTAATTACTCTTTTTTGTTTGTGTGGTTTGTTTTTTTTAAGTGGTTCTGTTAGTAAAGATTATATTCTTGTTTTTTTTTTTTCTAGTTATTTTATGTTGTTTTTTTCTTTTTTTTTTTTTATTTCTGTTTTTATTACTTTTTTATATAGTTATCGCATTTGAAGTAGTCTTTTTTTAACTTTTTTTAATTCTTTATATTATAGTTGTAGTAGTTTTTTATTTTTTTTTATTAGTATTCCTTTGGTTTTTTTTTCTTTGTTTTTTATTTGGTGATTGAATCTTAATTTTTTTAGAATTCCTGTTGTTTTTGTTTATATTGATTTTTATTTTTTTTTTTTTTTTATTTTATTGTTTTTTTTTTTTTATTTTATTGTTTTCAAGTTTTTGTCTTTTTCTGTTTATTGTTTTTTGATGGATTATTTTCCTATTTTATTTACTCGTTTTTTTCATGATTTTAAGTTTTTTGATTTGTTTTTGAATAAGTTAAATCTTACTTTTTTTTCTTTTTTTTCTTTTTCTAGTTTTATTTCTATATTTTCTTATTTTAATAAGTTTAATTTTTTAGTTGTTTTCATTTTTCTTATTTTTGTTGTTTTTTAGATATCTAATTTATTTTTTTAGTTTTTTAAAGTTTTTTTTTTTATTGATTTTTTTTTTTTTTTATGATTTTTTTTTTTTGTTTTTTTCTTTTGCTTTTTGTTTTTTTTGTTTTAGTTTTTTTTGTTGGTCTGGTAATTTTTTTTTAATTGATTCTTATTTTTATGTTGCTGTTTGTTTTATGTCTGTTTTTATTTTTTCTTTGGTTTTGGTTTCTGAACGTCATCGTGTTATTGTTTTTTTTTCTAAGGTTCTTTTGGTTATTTCTTTTTTTTTTTTTTTTTCTTATAGTGTTTTTTATCTATATGTTTTTTTTGAACTTTCTATGGTTCCTATTATTATTTTAATTCTTGGTTATGGTTATCAGATTGAGAAGGTTAATTCTTTTTTTTATCTTGTGTTTTATGCTACTTTTTGTAGTGTTCCTTTTCTTTTTGTTTATTTTAGTTTGGATTTTTTTTTTGTTGTTCCTTATTTTGATTGTTTTATTTCTTGGGAGATGGTTTTTATTATTAGTTTGGCTTTTATAATGAAATTTCCTGTTTTTTTTTTACATCTTTGGTTGCCTAAAGCTCATGTTGAAGCTCCCACTTCTGCTAGTATTTTATTAGCTGGTTTGTTGTTGAAGTTTGGTACTGTTGGGTTTGTTCGTATTATAAAGAGTCTTAGTTATTGTCATATTAATTATTGATTTTTTTTTTCGGTTTTAGGTATGTTTATTTCTTGTTTTGTTTGTGTTTTTCAGAGTGATTTTAAGTCTTTAGCTGCTTATTCTTCTGTTGTTCATATGAATTTTTTGTTGTTTTTTCTTTTGTTTTTTGGTTTATATTCCAAAACTGGTAGTTTTTTAATAATGGTTTCTCACGGATACACTTCTTCTGTTATGTTTTATTTCATTGGTGAGTTTTATCGTTCTTTAGGTAGTCGAATGATTTATTTTTTGAACAGTTTTATGTCTTCTAGTTTTATTTTTTCTTTTTTAATTTCTTTGGTTTTTTTATCTAATTGTGGTATACCTCCTTCTATTTCTTTTTTTTCTGAGTTTTTTTCTTTTTCTGGTTTTTTTTCTTTGTTTTATAATGTTTTTTTTTTGGTTTTTTTTTATTTTTTTGTTTCTTTTTATTATTGTGTTTATATTATTGTTATTTCTTTTTTAGGTAAGAAGTTTTTTTTTTTTAAGAGTTGATTTTTTTTTTGGTCTCTTCCTTTAATTTTTTTTTGTTTTAATGTGTTTGGTTTTTTTTTATTTTTTTAATAGATTTAAGTTAAGTTAAACTATTAGTCTTCAAAACTAAAAATTTTATCTATAAGGTATTTAGTAGGAATTTTCTATATCCAATTGCGGTTTGGAAGTTTTTTTACCTTAACAAATTTTAGGCGAGTCTTCTAAACTTGTTTTGGGGTTTCCCGTTTGTTTTTTAAGTTTTTTCATAATTTCCATGTTTTGAGTTTTTCTTCTTATCCTTTCTTTATGTTTATTTCTTTAAGTTCTCTTTTTTCTTCTTTTGTTGTTTTTTTTAAGTTTGGTATTTTTTTTTTTCTTTTTTTTTCTTTTTTTTCTTTTTTATTTCTTATTTTTTGTTGGTTTAAGGATATTTGTATAGAGGGTCTTTGCGGTTATCATAATTTTTATGTTATAGATGGTTTTAAGTTTGGTTTTGTTTTGTTTATTTTTAGTGAGTTTATATTTTTTTTTAGTGTTTTTTGGTTTTATTTTGATTCTGCTTTAGTTCCTGCTCATGAAATTGGTTGTGGTTGGGGATTTTTTGGTTTGGATAAGATTAATCCTTTTGGAGTTCCTCTTTTAAATACTGTTATTCTTCTTAGAAGTGGTGTTACTGTTACTTGGTCTCATTATTGTCTTTTGAATAATTTTTATTGTTTAGATGGTTTGATTTTAACTATTCTTCTTTCTTTTATTTTTATTTTGGTTCAGTTTTTTGAGTATAAGAGTTCTAGTTTTTCTATCTCTGATGGTGTTTATGGTAGTATTTTTTATTTTTCTACTGGTTTTCATGGTTTTCATGTTATTCTAGGTGCTGTTTTCCTCACTTATAATCTTTTTCGTTTTTTATTATATCATTTTAATTATTCTCATCATTTGGGTTATGAGTTTTCTATTTTGTATTGGCATTTTGTAGATGTTGTTTGGTTATTTTTATTTGTTTTTGTTTATTGGTGAGGTTATTAGGTTTTATTTTTACTTTTTGGATTTTTTTAATTTTTTCGATTTTTTTCTTTTTGTTTTTGTTTTGCAGTTTATTTTTTGTCAAAAAGATAGATTAATTAATGTTTTTTTTAATAAGTTTTTTTCTTTTTTAGTTGGTGTTTTTTCTTATAATTCTTCTTGTTTTATTAGATATATTTTTTCTTCTTTTATTTTTGTTTTTTTGTTGACTTGTTGTTTTGGAGGTTATTTTAGTTATTCTTTTTGTCCTTTGGGTATTATTGAGTTTACTTTTTTTTTTTCTTTTGTTTCTTGATTTTCTACTTTTTTGTTTTTGATTTCTAGTCAGAAATTTTCTGTTTATATGAAGAAGTCTGGTGATGGTTTTTTTAAGACTTTTTTTTTGTTATTTGTTGAGATTATTAGTGAGTTTAGTCGTCCTATTGCTTTAAGTGTTCGTTTGTTTGCTAATATTATAGTTGGTCATGTTATTAGTGCTTGTTTTTATTTTTTTTTTGAGTGTGTTTTTGGTTTTTCTTTTTTAATTGTTTTTGCTATTGTTTTTGAGTGTTTTGTTTTTATTTTGCAGAGTTATATTTTTTCTCGTTTGATTTACTTATATATTAACGAGTAGCTTTTTAGTTTATTTAAAATTTTTACTTGTGGTGTAAAAGAAATTTGAGCTTTGTAAGTTAGTTTAAGTAGAATTTTTGTTTTTGGTACAAATGGTTATCTTACATTGAGGATTATTTTAATTTAGAATATTTAGCTGTTAACTAAAAGGTTTATCTTCATAAGAGTTTAGTTTATATTTAAAATATTAAATTGTAAATTTAAAGTTTTTTGCTCTTGCAGTAATTAGTTTAATTAAAATATAACATTTGGATTGTTAAGTTTTTTTACTGATTTTTCTTTTATTTTTTTGTTATTATTGTTTTTTTTTTAAATTGTTTTATTTGTAATATTGTTTTTTGATGGAGTATTTTTTTTTTAATGACTCTTGTTTTTGTTTTTTTAAATTTTAATAATTCTTATTCTTCTATTAACTATTTTATTTTTCAGGAGTTTCTTGGTTTGCTTTTTGTTTTTTTTTCTTTTGGTATTCTTCAATTTTTTATTATTTTATTAAAAGTTGGTGTTTCTCCTTTCCATTTTTGGTGTTTAAATATTTTTAATGGTCTTAGAGGTTTTAATACTTTTTGATTTCTTACTTTTCAGAAGTTACCTTACTTTCCTGTTTTTTCTTTTATTTTTGATTATAGTTTTTTTTTTTTTCTTGTTTTTGGTATTATTTTTTGTTATTTTAATCTTTTTTTTTGTAAGTCTTTTAAGAGTATAGTTTTTATTTCTTCTGTTGAGTCTTTTAATTGGTTGTTAATTTCTCTTTTCTCTTCTTTGTTTTCTGGTTTTTTTTTGTTTCTTTACTATGTTTTTGTTATGTTTTTTTTGTTGGATTATAGTTCTACTAAAGGTTATGATTTTTATAATTGGGAATTGGTTTTTCTTTTTATAAATTTTCCTATGACTATTACTTTTTTTGTTAAAATTTTTTCTATTATTTTTTTTTTTAATATTAGTTCTTTTTATCTGTTGTTTGTTTTATTTTTAATGGTCTTTTCTGTTTTTGGTTTTGGTTTTTGGTTTTTTAATGTTGGTTTGAAATTTAGTTATTATGGTTTTTATAATTTTAGTTTTTTTTATTTTTTTTTTTTTCCTTTGATGTTTTTTTGTCTTTTTTAAAAGAGTTTTAGTTTATATAGAATTTATCACTTACAATGATGGGGTTTAAACTCTTACCAATTTAGTAAAATTTTATTATATTGCTTTGATATGGCAAAGTTCTTTTTGATTTGGTATTTTTTGTTTTGTTTTTAGTGGCTCTTTTTTCTTTTTTATTTGCTTTTTTTTTTTATTTATTTGTTTGTTTTGCTTCTTTTTTTGATTTTTATTTTTGTAAGTCTTCTTCTTTTGAGAGTGGTTTTATGAGTGTTGGTTTAATTCAGAATTCTTTTAGAATTCACTTTTTTGTTATTATAATCATGTTTGTTGTTTTTGATTTGGAGATTGTTATTTTTATTGGTATTCTTATTTCTGATTTAAATTCTTTTGTTTGTTTTTTTTTTTTGTTTTTTTTTTTGTTCTTGTTTTTTTATATGGAGTGGTATTATGGTAAGCTTGTTTGAAATTTTTAATATTAAAAAACTTTATTATAATTTAGTATATCTCGTTGTCGTTGAGAAGGTTTTAAGTTTTATCTTATTATTATATTTTTTTTTTTTCTTGTTTTTAGTATCAAAAACCGATTGGGGTTTTGATATATTATATATTATATATTATAAAAATAATATAAATATAATATATTTATTAATTATATTTATATATAAATAATTATATTTATATATATAAATAATTATATTTATATTATTTTTATTATGTATATATATATATTTATGTTGATATTAACTAGTTAATATCATATCCTTTGTTTAGGATAATTGTTTGATGGAGATTTTATTAATTAGGTAGACTTGTTTAATTTAAGCTGGTAAACTTTGAACTTTTTCGGGTTCTTAAAGTTTCAGGAAAACAAGTCTACCTAATTAATGGTTTTATTTTAATTGAAATTATATGTCTATGAGTTCGATTAAAATAAAATTTTGTAGTATGATTNNNNNNNNNNNNNNNNNNNNNNNNNNNNNNNNNNNNN
>Iran_Human_37
GTCGTTTATTTTTCGATTTTTTTATTTATAATTTTGTTGGTTTTTTTTGTTGTTTTTTTTGTTATACAGAGTATTGCTTTTATTACTTTATATGAGCGTCATTTGTTGGGTCTTAGTCAATCTCGACTTGGTCCTACGAAGGTAGGTTTTTTTGGTGTTTTGCAGGCTATTGTAGATGGAGTTAAGCTTCTAAGTAAAGAACAATTTTTACCTTATAATTCTTCTTATTTTTTTTTTTTATTTATTCCTTCTGTTTCTTTTTGTTTGATATATTTGGAGTGGTTTGTTCTTCCTTTTTTTTTTGATTTTTTTACTTTTAATTATTCTGTTTTGTTTTTTCTTTGTTTGGTTGGTTTTTCTGTTTATACTACTTTAATTTCTGGAATTGTTTCCAAATCTAAGTATTCTATAATTGGTTCTATTCGTGCTAGTAGTCAGAGTATTTCTTATGAGATTTCTTTTACTTTTTTTGTTTTTTGTGTTGTTCTTCATGTTGGTGTTTTTAGTTTTTTTAGTTTTTTTAGTTTTAGTATAGTTGTTCTTTTTTTTCCTTTTCTTATTATGATTATTGGTGAGCTTAATCGTGCTCCTTTTGATTTTTCTGAGGGTGAGAGTGAACTTGTTAGTGGTTATAATATTGAATATTCTAGTGTTGCTTTTGTTCTTTTGTTTTTGAGTGAGTATGGTGTGTTGATTTTTTTTTGTGTTCTTTTTTCTTTTTTGTTTTTTGGTGGTTCTGTTTTTATGTCTTTTGTTATTTTTTCTTTTTTGATTTTTATTCGTAGTTCTTTTCCTCGTTATCGTTATGATATGATGATAGGTTTTTTTTGATTTATTATGTTACCTGTTTCTATGATTTTGTTTTTATTTTTTTGTTTGTTATTTTTTTAGGGATTTAGTTTATATTAAAATGTTTGTTTTGCGTACAAAAGAATTTTTTCTCTGAATTTTTTTTCTTAGTTTATAGATTTGATTATGGTCATTGTAATGATAAAATGGTGTTATATAATTTTTAATCACTTGAGTGGACAATGTTTTTCTATCCCGGCAATGTATTGCTTGTATAAACTCAGTACCAGAATAATCGGATAGACTGAGTAAGCTTATACCCTAAATGTGTTTTGGCCATGGTTTTTTTTTTGATTTTTTTACAACTGTTTAGTGCAATGTGCAGTTTTTTTTTGTTGTTTTATCTTGGTCAATAAGATTAGACAAATGACCTGGATTAGTACCCAGTTAATCTAAATTTAAAAGTTGCAGGAGTAAAGTAATATTTAAACTGTAATAATATTGGCGGATTTTTTAATTATCTTTGGAGGTTGAGCTGTAATTGAGAACCCTCATTATCAGCTTTGATTTTTGTCGCATGTATGATCGTTTATGTCCTTCTTAAAGAGGTGCATTAAAGATTATTTGGTGTTTAATCAATGATATCTATTAAAACAGATAAATACCTGGTATATATCAAAGTTTTCGTTTGACCTACAATATCTTATGTTTCGGATAAGGAGGAGAGATTCTTCTTTGAAGTTGTAAAAGACAGTAAATGCTTTTTAATGTAGCATTGAAGTATTTAGAGAAATCGTACAAATCATCCATCAATTGCCCACAGGGGAGTAAGTTGTAGTAAAGTAGGTGTAGGGGAATCTGTACCTAGTTTAAGTTGGTTATATTTTAATAATTTGGTTTTTTTCCAAGTGTTTTTTCCTTCTTTAATAAGTTAGTATATTTTAGTACATTGGGTTCATATCCTAAAGGAGAATTTTCACTTATTTTTTATTGTTTTTTTTATTTAATTTTTTCTTTTTTAAGGGGGTACTTTTAAGGTTTTTGGGAGTTATTAGTATAATAAGTATTTTTAATTGCAAATTAAAAGGTTAATAGCTTTTTTTGTTCTTTTAAGTTTTTAAATGTTCCTGTTAGTTTTTCTTTATCTGTTTTTTGGAATTTTGGTAGTATTTTGGGTATGGTTCTTTTTTTTCAGATTTTTAGTGGTTTATTTTTATCTTTTTATTATGTTGCTGATGGTTTTAATTCTTTTTCTAGTGTTCAGTATATCATAAGTGATGTTAATTTTGGTTGGGTTTTTCGTATTTTACATTTTAACGGTGCTAGTTTATTTTTTTTTTTTTTGTATTTGCATTTTTTTAAGGGTCTTTTTTTTTGTAGTTATCGTTTGTCTGGTACTTGGATTATTGGTTTAACTATTTTTTTTTTTGTTATAATGGAGGCTTTTATAGGTTATGTTTTAGTTTGGGCTCAGATGAGTTTTTGAGCTTCTGTTGTTATTACTAGTCTTTTAAGTGTTATTCCTTACTTTGGTTTTTCTATTGTTTATTGGATTTGGAGTGGTTTTTCTGTTGTTAATTCTACTCTTAAGTTTTTTTTTGTTATTCATTTTTTAATGCCTTGATTGGTTTTTCTTTTAGTTTTTGTTCATTTGTTTTTTTTACATTCTACTGGTAGGACTTCTGTTTTATATTGTCATGGTGATTATGATAAAATTAGTTTTTTCCCTTATTATTTTTATAAAGATTCTTATAATTTGGTTGTTTTTTTTCTTTTTTTTATTTTTTCTTTTTTTTTTCCTTTTTTACTTGGTGATCCTGAAATGTTTGTTGAGTCTGATCCAATGGTTAGACCTGTGCATATTGTTCCTGAGTGATATTTCTTATTTGCTTATGCTATTTTGCGTGCTATCCCTAATAAAGTTTTAGGTGTTTTTTTTCTTGTTTTTAGTATTTTTATTTTTTATTTTTATGTTTTTTTTAATAATTATTATAGTGTTCTTGATAATTTGAATTTTTTTTTAGTTGTTTTTTTTATTTTGGTTTCTGTTTTTTTAAGTTGATTAGGTCAGTGTCATGTTGAATATCCTTTTATTGGTTTGAGAGTTGTTTTTTCTTTTTTTTATTTTTTTTTTGCTTTTTTAATTGTTTTCTCTCGATTTTTGACTAAATTTATTTTTTCTTAGTAAACTTAGTATAATTTATTATATTGGATTTAGGATCCTGGGATTTTTGTTTACTTTTAATTATTTCCAAGGTTACATGATAGGTTTTTCTAATAATTATCTTTGTATATACATGGATTGGTTTCATAATTTTAATTGTAGTTTATTATTTGGTGTTTTATTTTTTGTTTTTATAGTTATTGTTAATCTTTTTGTTAATTCTTATTATTTTAAGAGTCATAATATTGAATATCAGTTTGGTGAGTTTTTATGTAGTTTGTTGCCTTTATTTATTTTGGTTTTTCAAATGTTTCCTTCTTTATCTTTGTTGTATTTTAGTGGTTTGTCTTATTTAGATAGTAGTTTAACTGTTAAAGTTGTTGGTCATCAATGGTATTGAAGTTATGATTATAGGGATATCGGTATTGAATTTGATTCTTATATGAAGTCTATTGATTCTTTATTGATTGGTGAGCCTCGTTTATTAGAAGTTGATAATCGTTGTGTCGTTCCTTGTGATACTAATATTCGATTTTGTATTACATCGGCTGATGTTATTCACTCTTGATCTCTTCCTTCTTTTTGTATTAAACTTGATGCTATGAGTGGTATTTTAAGTACTGTTACTTGTAGTTTTCCTATGGTTGGTGTTTTTTATGGTCAGTGTTCTGAGATTTGTGGTGCTAATCATAGTTTTATACCTATTTGTTTGGAGGTTTCTTTGTTGGAAAATTTTAAAGATTGATGTTATTTAATGTCTAGTTAATTTTGAGGTATTAGTATATTTTAGTATTATTCTTTTTCGAGGAGTCGGATTTATACCTTTATTGAATTAGCATAATTTAATGTATTTGTTTTAAGCGCAAAAGATTTTATTCAATTTTACTCTTTTAGTTTATAAAAAATATGACTTTGAAGCAGTTAAGAATCATAGAGTATATTTTTTTTTTATATATATATTAGTATTGCATACTATGTTAGGATATTTTCAAAGATTTTGATAAATAGAAGCAAAGTGTTTAAGGTGTAGTTTTTTTTTTTGTTACAAAAATAATTTTACTACTCTTAGTGTTGATACATCGAACTTTGTGATATCTGTTTTTAATTTTTATATTAGAAAATTATATATTGTTTTTTTTTTTTGTAGTTTTAATAATTTGAAGTTTTTTTGTTTTAAGTTTTATAACTTTACTACTTTTCTTTTYTTTTTTTTTTTTTAATTATAATTCTTTATAGTTTTTATTATCTAACAATTAGTAAATTAATAAATTATRTTTTTTTTTTTAATATAAATGAATTACTAATTATCTGGTCAAATGTTTATTAAAGACTTAGGATTTATATTAAATCTGTCTTCTGCCCTATGGTTTTTTTAAATGGCAGTCTTAGCGTGAGGACATTAAAGTAGCAAAATAATTTGTGCTTTTATTGGGTTCGAGTATGAATGAAGTTTTGGCTGGTGATATTTTTTTTTTTTTTTGAATTTAATATACATCTAAAAAGAGATGTTTATAATAAAACAAAGATAAGTCTTCGGAAATTTTATTTCTATTAAAAGTTTTTTTTTTTAGTAATTTATCTAGGGAAGATTATTATATAATTTTTTTTTACTATTTTTAATTTAAAAAATTACTCCGGAGTTAACAGAAAAACATGCCTTATGTAGTTCTTATATTTTGGTAAGTTTTACATCGATGTTGTATCTTTATTAGCTGAAGAGGAGAAATTTCAGTTTTTTAGACTGTTCTTCTTTTAATAAATAAAACGTGATATTAGTTTAATTCATCGTGAGATAGAATTGTTTATCTTGTTTATTATTTTTTTTTATCGGGATTAGTACGAAAGGAATTTCACTATAATTTTAAATTTTTTAATCTTTTTTTTAATTTTTTTTGTTTATTTTTTTCTTGTCTTAGTTTTCTTGTTTTTGATCCTTTAAAGAGTGCTTTTTTTTTAGTTCTTTCTTTAATTTTTTTGGTTTTTTTTATTTCTTTTGGTTTTTATGTTTGGTTTTCTTATTTTATTTGTTTGATTTTTTTGAGTGGTATTTTTGTTATTATTGTTTATTTTTCTAGTTTTTCTAAATATATTTATGTCAATATTAATTTTTTTCTTGTTCTTTTTGTTTTCTTGTTTTTTTTTTTTTATTCTTTTTTTTTCTTTTTAGATCCTAGTTATCATAATTCTTTAAATTTTCTTTATTATGATTTGTTTTTTTCTTTTATTTTTTGGGTTGTTTTTTGTTTGTTTTTTTTTATAAATTTTGTTAGCTTTTTTCTTTGTTTTTCTGGTGCTCTTCGACTGTATTAATTTTGGTTTATTAGTATAATAAGTATATTTGATTTCCAATCAAATGGTCATTAAACTATGCTATTTTAGTTTATGTAAAATGTCTAATTTGTAATTAGAAGAATTTTTAGCAACTTTCTAGTTTTTGTTTTTTATAGTACTAATCACAAAGATATTGGTAGTATTTATTTAATTTTTGGTTTATGAGCTGGTATAGTTGGTTCTGCTCTTTCTATAATTATTCGTATCGAGTTAAGTAAGCCTGGTATGTTTATTGGAGATGGTCAATTATATAATTCTATTTTAACTGCTCATGCTATTTTGATAATTTTTTTTATGGTTATACCTAGGATGATTGGTGGTTTTGGTAATTGGATGGTTCCTTTAATATTAGGTGCACCTGATATGAGTTTTCCTCGATTAAATAATATTAGTTTTTGATTATTACCTGCTTCTATTTTTTTGGTTTTTTTGGCTTGTTTTGTTGATAATGGTTTAGGTACTAGTTGAACTATTTATCCCCCTTTATCTACTTCAGGACATCCTGGTTCTAGTGTTGATTTGGCTATTTTTAGTTTACATCTTTCTGGTATTAGTTCTATTTTGGGTGGTATTAATTTTATGTGTACTGTTAAAAATTTACGTTCTAGTTCTGTTTCTCTCAATAATATGAGTTTATTTATTTGAACTATTTTTGTTACTGTTTTTTTATTGGTTTTGTCTTTACCTGTTTTAGCTGGTGCTATTACTATGTTGTTAATTGATCGTAATTTTAATGGTTCTTTTTTTGATCCTAGTTTTGGTGGTAATCCTTTGATTTATCAGCATTTGTTTTGGTTTTTTGGTCATCCAGAAGTTTATATTTTAATTTTACCTGCTTTCGGTATTATTAGTCAATGTACTTTGTATTTGACTGGTAAAAAAGAAGTTTTTGGTTATTTGGGTATGGTTTATGCTATTTTGAGTATTGGTTTAATTGGTTGTGTAGTTTGAGCTCATCACATGTATACTGTTGGTATAGATTTTGATTCTCGTGCTTATTTTACTGCTGCTACTATAGTGATTGCTGTTCCTACTGGTGTAAAAGTTTTTAGATGGTTAGCTACTTTTTTTGGTACTGTTATAGTTTATCAACCTTTATTATTTTGAGTTATAGGTTTTATTTTTTTATTTACTATTGGTGGTTTAACTGGTGTTATATTATCTAATTCTAGAATTGACATTATTTTACATGATACTTATTATGTAGTGTCTCATTTTCATTACGTTTTAAGTCTTGGTGCTGTTTTTGGTTTGTTTGCAGGTGTTACTTTGTGATGATCTTTTATTACTGGTTTTGTTTTGAATAAAATTTATATGTATTCTGTTTTTTTTTTATTTTTTATTGGAGTTAATATGACTTTTTTTCCTTTACATTTTGCTGGTTTACATGGTTTCCCACGAAAATATGTAGACTATCCAGATGTTTATTCTTTCTGAAATGTTTTATCTTCTTTTGGTTCTCTTATTAGTATTTTTTCTCTTTTTTTTTTTGTTTTTGTTTTATTAGAATCTTTCATTAGTTATCGTGTTTTAGTTGTTGATTACTTTAATGGTGTTAGACCTGAAAATGCTAATTTAGGTTATAATTTTTACCATAGTTTCCAAGATGGGGTTTATTTGAGAGTGCCTCATAATTAATTGTTTTTATTTTTTATTGGTATTTTTTTCCTTTTTTATAAATTTCGACGTTTTATTTTTGTTATTATTTCTTTTGAATTTTTAATAATGGGAGTTTTTTATTTGTTTTCTTTTTTTTTTGGTTTTTTTTCTTTTTTTTACTTTTTATGTTTTAGTGTTTTTTGTAGTCTTATAGGTGTTGTTTTAATAGTTTATTTTATTAAGTTCTATGGTTGTGATTATGTTTTTTTTTAAAATCACATANTATCAAACCCCAATTGAGTGGTTAGCTTAAGTTTAAAGCACCGGATTTTTAATCCGGGGATTAATCTGCTTAAAACTGTTTTTATTTTGATTTGAAATCAAAATTTGGATTTTTCCGCAGTTTTTGTCTTTATTTTTGATTTTTTTTTGTTGTTTTTTGTTTTTGTTTTTTGTTTTTGTTTTTTGTTTTGTTTTTGTTTTTTGTTCCTTTTTTTAAGTTTTCTTTCTTTTTTTTTGATTTTGGTTTTATTGTTTTTAAATTTAATTTTTATTTAAATAGTATTATTTTTTCTTTTGTTTTGATTTTGATTTCTGTTAGTGTTTTTTTTTATAGTCTTTATTATCTTAATATGGAAATTAATTTTTTTTATTATTTTTTTGTTTTGCTTGTTTTTATTTGTAGTATATTTTTTTTGGTTTTTTGTGATAGTGTTTTTTTTGTTTTGCTTGGTTGAGATTTGTTAGGTATTTCTAGTTTTTTTTTAGTTCTTTTTTATAATAATTGAGATAGTTGTAGTGGTTCTATGAATACTGTTTTAACCAATCGTATGGGTGATTTTTTTATTTTTGTTTTTTTTTCTTTGTCTTTTTTTACTTTTTTTAATTTTTTTAGTTTTTCCTATTTTTGTTTTTATTCTTCTTTTTTTCTTATTTTGGCTGCTTTTACTAAGAGTGCTCAGTTTCCTTTTGGTGGTTGATTACCTAAGGCAATGAGTGCTCCTACTCCTGTCAGTTCTTTAGTACATAGTAGTACTCTTGTTACTGCTGGTATTGTTTTGATGATTAAATTTAATGTTATTATTATGAGTTCTTTTCTTTTGAAGTTGGTTCTTATTTCTGGTGTTTTTACTATGTTTTTTTCTAGTTTTTGTGCTTTGTATGAGAATGATTTAAAGAAGGTTGTTGCTCTTAGTACTTTGTCTCAAATGGGTCTTTCAATGGTTTCTTTTGGTTTTGGTTTAAGTTTTCTTTGTTATGTTCATTTATTAAGTCATGCTATTTTTAAGAGTTGTCTTTTCATACAGATTGGTTATTTGATTCATTGTTCTTTTGGTCAACAGGATGGTCGTGGTTATTCTTTTGGTAATTTGCCTTATTTTGTTCAGCTTCAGATTTTAATTACTCTTTTTTGTTTGTGTGGTTTGTTTTTTTTAAGTGGTTCTGTTAGTAAAGATTATATTCTTGTTTTTTTTTTTTCTAGTTATTTTATGTTGTTTTTTTCTTTTTTTTTTTTTATTTCTGTTTTTATTACTTTTTTATATAGTTATCGCATTTGAAGTAGTCTTTTTTTAACTTTTTTTAATTCTTTATATTATAGTTGTAGTAGTTTTTTATTTTTTTTTATTAGTATTCCTTTGGTTTTTTTTTCTTTGTTTTTTATTTGGTGATTGAATCTTAATTTTTTTAGAATTCCTGTTGTTTTTGTTTATATTGATTTTTATTTTTTTTTTTTTTTTATTTTATTGTTTTTTTTTTTTTATTTTATTGTTTTCAAGTTTTTGTCTTTTTCTGTTTATTGTTTTTTGATGGATTATTTTCCTATTTTATTTACTCGTTTTTTTCATGATTTTAAGTTTTTTGATTTGTTTTTGAATAAGTTAAATCTTACTTTTTTTTCTTTTTTTTCTTTTTCTAGTTTTATTTCTATATTTTCTTATTTTAATAAGTTTAATTTTTTAGTTGTTTTCATTTTTCTTATTTTTGTTGTTTTTTAGATATCTAATTTATTTTTTTAGTTTTTTAAAGTTTTTTTTTTTATTGATTTTTTTTTTTTTTTATGATTTTTTTTTTTTGTTTTTTTCTTTTGCTTTTTGTTTTTTTTGTTTTAGTTTTTTTTGTTGGTCTGGTAATTTTTTTTTAATTGATTCTTATTTTTATGTTGCTGTTTGTTTTATGTCTGTTTTTATTTTTTCTTTGGTTTTGGTTTCTGAACGTCATCGTGTTATTGTTTTTTTTTCTAAGGTTCTTTTGGTTATTTCTTTTTTTTTTTTTTTTTCTTATAGTGTTTTTTATCTATATGTTTTTTTTGAACTTTCTATGGTTCCTATTATTATTTTAATTCTTGGTTATGGTTATCAGATTGAGAAGGTTAATTCTTTTTTTTATCTTGTGTTTTATGCTACTTTTTGTAGTGTTCCTTTTCTTTTTGTTTATTTTAGTTTGGATTTTTTTTTTGTTGTTCCTTATTTTGATTGTTTTATTTCTTGGGAGATGGTTTTTATTATTAGTTTGGCTTTTATAATGAAATTTCCTGTTTTTTTTTTACATCTTTGGTTGCCTAAAGCTCATGTTGAAGCTCCCACTTCTGCTAGTATTTTATTAGCTGGTTTGTTGTTGAAGTTTGGTACTGTTGGGTTTGTTCGTATTATAAAGAGTCTTAGTTATTGTCATATTAATTATTGATTTTTTTTTTCGGTTTTAGGTATGTTTATTTCTTGTTTTGTTTGTGTTTTTCAGAGTGATTTTAAGTCTTTAGCTGCTTATTCTTCTGTTGTTCATATGAATTTTTTGTTGTTTTTTCTTTTGTTTTTTGGTTTATATTCCAAAACTGGTAGTTTTTTAATAATGGTTTCTCACGGATACACTTCTTCTGTTATGTTTTATTTCATTGGTGAGTTTTATCGTTCTTTAGGTAGTCGAATGATTTATTTTTTGAACAGTTTTATGTCTTCTAGTTTTATTTTTTCTTTTTTAATTTCTTTGGTTTTTTTATCTAATTGTGGTATACCTCCTTCTATTTCTTTTTTTTCTGAGTTTTTTTCTTTTTCTGGTTTTTTTTCTTTGTTTTATAATGTTTTTTTTTTGGTTTTTTTTTATTTTTTTGTTTCTTTTTATTATTGTGTTTATATTATTGTTATTTCTTTTTTAGGTAAGAAGTTTTTTTTTTTTAAGAGTTGATTTTTTTTTTGGTCTCTTCCTTTAATTTTTTTTTGTTTTAATGTGTTTGGTTTTTTTTTATTTTTTTAATAGATTTAAGTTAAGTTAAACTATTAGTCTTCAAAACTAAAAATTTTATCTATAAGGTATTTAGTAGGAATTTTCTATATCCAATTGCGGTTTGGAAGTTTTTTTACCTTAACAAATTTTAGGCGAGTCTTCTAAACTTGTTTTGGGGTTTCCCGTTTGTTTTTTAAGTTTTTTCATAATTTCCATGTTTTGAGTTTTTCTTCTTATCCTTTCTTTATGTTTATTTCTTTAAGTTCTCTTTTTTCTTCTTTTGTTGTTTTTTTTAAGTTTGGTATTTTTTTTTTTCTTTTTTTTTCTTTTTTTTCTTTTTTATTTCTTATTTTTTGTTGGTTTAAGGATATTTGTATAGAGGGTCTTTGCGGTTATCATAATTTTTATGTTATAGATGGTTTTAAGTTTGGTTTTGTTTTGTTTATTTTTAGTGAATTTATATTTTTTTTTAGTGTTTTTTGGTTTTATTTTGATTCTGCTTTAGTTCCTGCTCATGAAATTGGTTGTGGTTGGGGATTTTTTGGTTTGGATAAGATTAATCCTTTTGGAGTTCCTCTTTTAAATACTGTTATTCTTCTTAGAAGTGGTGTTACTGTTACTTGGTCTCATTATTGTCTTTTGAATAATTTTTATTGTTTAGATGGTTTGATTTTAACTATTCTTCTTTCTTTTATTTTTATTTTGGTTCAGTTTTTTGAGTATAAGAGTTCTAGTTTTTCTATCTCTGATGGTGTTTATGGTAGTATTTTTTATTTTTCTACTGGTTTTCATGGTTTTCATGTTATTCTAGGTGCTGTTTTCCTCACTTATAATCTTTTTCGTTTTTTATTATATCATTTTAATTATTCTCATCATTTGGGTTATGAGTTTTCTATTTTGTATTGGCATTTTGTAGATGTTGTTTGGTTATTTTTATTTGTTTTTGTTTATTGGTGAGGTTATTAGGTTTTATTTTTACTTTTTGGATTTTTTTAATTTTTTCGATTTTTTTCTTTTTGTTTTTGTTTTGCAGTTTATTTTTTGTCAAAAAGATAGATTAATTAATGTTTTTTTTAATAAGTTTTTTTCTTTTTTAGTTGGTGTTTTTTCTTATAATTCTTCTTGTTTTATTAGATATATTTTTTCTTCTTTTATTTTTGTTTTTTTGTTGACTTGTTGTTTTGGAGGTTATTTTAGTTATTCTTTTTGTCCTTTGGGTATTATTGAGTTTACTTTTTTTTTTTCTTTTGTTTCTTGATTTTCTACTTTTTTGTTTTTGATTTCTAGTCAGAAATTTTCTGTTTATATGAAGAAGTCTGGTGATGGTTTTTTTAAGACTTTTTTTTTGTTATTTGTTGAGATTATTAGTGAGTTTAGTCGTCCTATTGCTTTAAGTGTTCGTTTGTTTGCTAATATTATAGTTGGTCATGTTATTAGTGCTTGTTTTTATTTTTTTTTTGAGTGTGTTTTTGGTTTTTCTTTTTTAATTGTTTTTGCTATTGTTTTTGAGTGTTTTGTTTTTATTTTGCAGAGTTATATTTTTTCTCGTTTGATTTACTTATATATTAACGAGTAGCTTTTTAGTTTATTTAAAATTTTTACTTGTGGTGTAAAAGAAATTTGAGCTTTGTAAGTTAGTTTAAGTAGAATTTTTGTTTTTGGTACAAATGGTTATCTTACATTGAGGATTATTTTAATTTAGAATATTTAGCTGTTAACTAAAAGGTTTATCTTCATAAGAGTTTAGTTTATATTTAAAATATTAAATTGTAAATTTAAAGTTTTTTGCTCTTGCAGTAATTAGTTTAATTAAAATATAACATTTGGATTGTTAAGTTTTTTTACTGATTTTTCTTTTATTTTTTTGTTATTATTGTTTTTTTTTTAAATTGTTTTATTTGTAATATTGTTTTTTGATGGAGTATTTTTTTTTTAATGACTCTTGTTTTTGTTTTTTTAAATTTTAATAATTCTTATTCTTCTATTAACTATTTTATTTTTCAGGAGTTTCTTGGTTTGCTTTTTGTTTTTTTTTCTTTTGGTATTCTTCAATTTTTTATTATTTTATTAAAAGTTGGTGTTTCTCCTTTCCATTTTTGGTGTTTAAATATTTTTAATGGTCTTAGAGGTTTTAATACTTTTTGATTTCTTACTTTTCAGAAGTTACCTTACTTTCCTGTTTTTTCTTTTATTTTTGATTATAGTTTTTTTTTTTTTCTTGTTTTTGGTATTATTTTTTGTTATTTTAATCTTTTTTTTTGTAAGTCTTTTAAGAGCATAGTTTTTATTTCTTCTGTTGAGTCTTTTAATTGGTTGTTAATTTCTCTTTTCTCTTCTTTGTTTTCTGGTTTTTTTTTGTTTCTTTACTATGTTTTTGTTATGTTTTTTTTGTTGGATTATAGTTCTACTAAAGGTTATGATTTTTATAATTGGGAATTGGTTTTTCTTTTTATAAATTTTCCTATGACTATTACTTTTTTTGTTAAAATTTTTTCTATTATTTTTTTTTTTAATATTAGTTCTTTTTATCTGTTGTTTGTTTTATTTTTAATGGTCTTTTCTGTTTTTGGTTTTGGTTTTTGGTTTTTTAATGTTGGTTTGAAATTTAGTTATTATGGTTTTTATAATTTTAGTTTTTTTTATTTTTTTTTTTTTCCTTTGATGTTTTTTTGTCTTTTTTAAAAGAGTTTTAGTTTATATAGAATTTATCACTTACAATGATGGGGTTTAAACTCTTACCAATTTAGTAAAATTTTATTATATTGCTTTGATATGGCAAAGTTCTTTTTGATTTGGTATTTTTTGTTTTGTTTTTAGTGGCTCTTTTTTCTTTTTTATTTGCTTTTTTTTTTTATTTATTTGTTTGTTTTGCTTCTTTTTTTGATTTTTATTTTTGTAAGTCTTCTTCTTTTGAGAGTGGTTTTATGAGTGTTGGTTTAATTCAGAATTCTTTTAGAATTCACTTTTTTGTTATTATAATCATGTTTGTTGTTTTTGATTTGGAGATTGTTATTTTTATTGGTATTCTTATTTCTGATTTAAATTCTTTTGTTTGTTTTTTTTTTTTGTTTTTTTTTTTGTTCTTGTTTTTTTATATGGAGTGGTATTATGGTAAGCTTGTTTGAAATTTTTAATATTAAAAAACTTTATTATAATTTAGTATATCTCGTTGTCGTTGAGAAGGTTTTAAGTTTTATCTTATTATTATATTTTTTTTTTTTCTTGTTTTTAGTATCAAAAACCGATTGGGGTTTTGATATATTATATATTATATATTATAAAAATAATATAAATATAATATATTTATTAATTATATTTATATATAAATAATTATATTTATATATATAAATAATTATATTTATATTATTTTTATTATGTATRTATATATATTTATGTTGATATTAACTAGTTAATATCATATCCTTTGTTTAGGATAATTGTTTGATGGAGATTTTATTAATTAGGTAGACTTGTTTAATTTAAGCTGGTAAACTTTGAACTTTTTCGGGTTCTTAAAGTTTCAGGAAAACAAGTCTACCTAATTAATGGTTTTATTTTAATTGAAATTATATGTCTATGAGTTCGATTAAAATAAAATTTTGTAGTATGATNNNNNNNNNNNNNNNNNNNNNNNNNNNNNNNNNNNNNN
>Iran_Human_38
GTCGTTTATTTTTCGATTTTTTTATTTATAATTTTGTTGGTTTTTTTTGTTGTTTTTTTTGTTATACAGAGTATTGCTTTTATTACTTTATATGAGCGTCATTTGTTGGGTCTTAGTCAATCTCGACTTGGTCCTACGAAGGTAGGTTTTTTTGGTGTTTTGCAGGCTATTGTAGATGGAGTTAAGCTTCTAAGTAAAGAACAATTTTTACCTTATAATTCTTCTTATTTTTTTTTTTTATTTATTCCTTCTGTTTCTTTTTGTTTGATATATTTGGAGTGGTTTGTTCTTCCTTTTTTTTTTGATTTTTTTACTTTTAATTATTCTGTTTTGTTTTTTCTTTGTTTGGTTGGTTTTTCTGTTTATACTACTTTAATTTCTGGAATTGTTTCCAAATCTAAGTATTCTATAATTGGTTCTATTCGTGCTAGTAGTCAGAGTATTTCTTATGAGATTTCTTTTACTTTTTTTGTTTTTTGTGTTGTTCTTCATGTTGGTGTTTTTAGTTTTTTTAGTTTTTTTAGTTTTAGTATAGTTGTTCTTTTTTTTCCTTTTCTTATTATGATTATTGGTGAGCTTAATCGTGCTCCTTTTGATTTTTCTGAGGGTGAGAGTGAACTTGTTAGTGGTTATAATATTGAATATTCTAGTGTTGCTTTTGTTCTTTTGTTTTTGAGTGAGTATGGTGTGTTGATTTTTTTTTGTGTTCTTTTTTCTTTTTTGTTTTTTGGTGGTTCTGTTTTTATGTCTTTTGTTATTTTTTCTTTTTTGATTTTTATTCGTAGTTCTTTTCCTCGTTATCGTTATGATATGATGATAGGTTTTTTTTGATTTATTATGTTACCTGTTTCTATGATTTTGTTTTTATTTTTTTGTTTGTTATTTTTTTAGGGATTTAGTTTATATTAAAATGTTTGTTTTGCGTACAAAAGAATTTTTTCTCTGAATTTTTTTTCTTAGTTTATAGATTTGATTATGGTCATTGTAATGATAAAATGGTGTTATATAATTTTTAATCACTTGAGTGGACAATGTTTTTCTATCCCGGCAATGTATTGCTTGTATAAACTCAGTACCAGAATAATCGGATAGACTGAGTAAGCTTATACCCTAAATGTGTTTTGGCCATGGTTTTTTTTTTGATTTTTTTACAACTGTTTAGTGCAATGTGCAGTTTTTTTTTGTTGTTTTATCTTGGTCAATAAGATTAGACAAATGACCTGGATTAGTACCCAGTTAATCTAAATTTAAAAGTTGCAGGAGTAAAGTAATATTTAAACTGTAATAATATTGGCGGATTTTTTAATTATCTTTGGAGGTTGAGCTGTAATTGAGAACCCTCATTATCAGCTTTGATTTTTGTCGCATGTATGATCGTTTATGTCCTTCTTAAAGAGGTGCATTAAAGATTATTTGGTGTTTAATCAATGATATCTATTAAAACAGATAAATACCTGGTATATATCAAAGTTTTCGTTTGACCTACAATATCTTATGTTTCGGATAAGGAGGAGAGATTCTTCTTTGAAGTTGTAAAAGACAGTAAATGCTTTTTAATGTAGCATTGAAGTATTTAGAGAAATCGTACAAATCATCCATCAATTGCCCACAGGGGAGTAAGTTGTAGTAAAGTAGGTGTAGGGGAATCTGTACCTAGTTTAAGTTGGTTATATTTTAATAATTTGGTTTTTTTCCAAGTGTTTTTTCCTTCTTTAATAAGTTAGTATATTTTAGTACATTGGGTTCATATCCTAAAGGAGAATTTTCACTTATTTTTTATTGTTTTTTTTATTTAATTTTTTCTTTTTTAAGGGGGTACTTTTAAGGTTTTTGGGAGTTATTAGTATAATAAGTATTTTTAATTGCAAATTAAAAGGTTAATAGCTTTTTTTGTTCTTTTAAGTTTTTAAATGTTCCTGTTAGTTTTTCTTTATCTGTTTTTTGGAATTTTGGTAGTATTTTGGGTATGGTTCTTTTTTTTCAGATTTTTAGTGGTTTATTTTTATCTTTTTATTATGTTGCTGATGGTTTTAATTCTTTTTCTAGTGTTCAGTATATCATAAGTGATGTTAATTTTGGTTGGGTTTTTCGTATTTTACATTTTAACGGTGCTAGTTTATTTTTTTTTTTTTTGTATTTGCATTTTTTTAAGGGTCTTTTTTTTTGTAGTTATCGTTTGTCTGGTACTTGGATTATTGGTTTAACTATTTTTTTTTTTGTTATAATGGAGGCTTTTATAGGTTATGTTTTAGTTTGGGCTCAGATGAGTTTTTGAGCTTCTGTTGTTATTACTAGTCTTTTAAGTGTTATTCCTTACTTTGGTTTTTCTATTGTTTATTGGATTTGGAGTGGTTTTTCTGTTGTTAATTCTACTCTTAAGTTTTTTTTTGTTATTCATTTTTTAATGCCTTGATTGGTTTTTCTTTTAGTTTTTGTTCATTTGTTTTTTTTACATTCTACTGGTAGGACTTCTGTTTTATATTGTCATGGTGATTATGATAAAATTAGTTTTTTCCCTTATTATTTTTATAAAGATTCTTATAATTTGGTTGTTTTTTTTCTTTTTTTTATTTTTTCTTTTTTTTTTCCTTTTTTACTTGGTGATCCTGAAATGTTTGTTGAGTCTGATCCAATGGTTAGACCTGTGCATATTGTTCCTGAGTGATATTTCTTATTTGCTTATGCTATTTTGCGTGCTATCCCTAATAAAGTTTTAGGTGTTTTTTTTCTTGTTTTTAGTATTTTTATTTTTTATTTTTATGTTTTTTTTAATAATTATTATAGTGTTCTTGATAATTTGAATTTTTTTTTAGTTGTTTTTTTTATTTTGGTTTCTGTTTTTTTAAGTTGATTAGGTCAGTGTCATGTTGAATATCCTTTTATTGGTTTGAGAGTTGTTTTTTCTTTTTTTTATTTTTTTTTTGCTTTTTTAATTGTTTTCTCTCGATTTTTGACTAAATTTATTTTTTCTTAGTAAACTTAGTATAATTTATTATATTGGATTTAGGATCCTGGGATTTTTGTTTACTTTTAATTATTTCCAAGGTTACATGATAGGTTTTTCTAATAATTATCTTTGTATATACATGGATTGGTTTCATAATTTTAATTGTAGTTTATTATTTGGTGTTTTATTTTTTGTTTTTATAGTTATTGTTAATCTTTTTGTTAATTCTTATTATTTTAAGAGTCATAATATTGAATATCAGTTTGGTGAGTTTTTATGTAGTTTGTTGCCTTTATTTATTTTGGTTTTTCAAATGTTTCCTTCTTTATCTTTGTTGTATTTTAGTGGTTTGTCTTATTTAGATAGTAGTTTAACTGTTAAAGTTGTTGGTCATCAATGGTATTGAAGTTATGATTATAGGGATATCGGTATTGAATTTGATTCTTATATGAAGTCTATTGATTCTTTATTGATTGGTGAGCCTCGTTTATTAGAAGTTGATAATCGTTGTGTCGTTCCTTGTGATACTAATATTCGATTTTGTATTACATCGGCTGATGTTATTCACTCTTGATCTCTTCCTTCTTTTTGTATTAAACTTGATGCTATGAGTGGTATTTTAAGTACTGTTACTTGTAGTTTTCCTATGGTTGGTGTTTTTTATGGTCAGTGTTCTGAGATTTGTGGTGCTAATCATAGTTTTATACCTATTTGTTTGGAGGTTTCTTTGTTGGAAAATTTTAAAGATTGATGTTATTTAATGTCTAGTTAATTTTGAGGTATTAGTATATTTTAGTATTATTCTTTTTCGAGGAGTCGGATTTATACCTTTATTGAATTAGCATAATTTAATGTATTTGTTTTAAGCGCAAAAGATTTTATTCAATTTTACTCTTTTAGTTTATAAAAAATATGACTTTGAAGCAGTTAAGAATCATAGAGTATATTTTTTTTTTATATATATATTAGTATTGCATACTATGTTAGGATATTTTCAAAGATTTTGATAAATAGAAGCAAAGTGTTTAAGGTGTAGTTTTTTTTTTTGTTACAAAAATAATTTTACTACTCTTAGTGTTGATACATCGAACTTTGTGATATCTGTTTTTAATTTTTATATTAGAAAATTATATATTGTTTTTTTTTTTTGTAGTTTTAATAATTTGAAGTTTTTTTGTTTTAAGTTTTATAACTTTACTACTTTTCTTTTCTTTTTTTTTTTTTAATTATAATTCTTTATAGTTTTTATTATCTAACAATTAGTAAATTAATAAATTATGTTTTTTTTTTTAATATAAATGAATTACTAATTATCTGGTCAAATGTTTATTAAAGACTTAGGATTTATATTAAATCTGTCTTCTGCCCTATGGTTTTTTTAAATGGCAGTCTTAGCGTGAGGACATTAAAGTAGCAAAATAATTTGTGCTTTTATTGGGTTCGAGTATGAATGAAGTTTTGGCTGGTGATATTTTTTTTTTTTTTTGAATTTAATATACATCTAAAAAGAGATGTTTATAATAAAACAAAGATAAGTCTTCGGAAATTTTATTTCTATTAAAAGTTTTTTTTTTTAGTAATTTATCTAGGGAAGATTATTATATAATTTTTTTTTACTATTTTTAATTTAAAAAATTACTCCGGAGTTAACAGAAAAACATGCCTTATGTAGTTCTTATATTTTGGTAAGTTTTACATCGATGTTGTATCTTTATTAGCTGAAGAGGAGAAATTTCAGTTTTTTAGACTGTTCTTCTTTTAATAAATAAAACGTGATATTAGTTTAATTCATCGTGAGATAGAATTGTTTATCTTGTTTATTATTTTTTTTTATCGGGATTAGTACGAAAGGAATTTCACTATAATTTTAAATTTTTTAATCTTTTTTTTAATTTTTTTTGTTTATTTTTTTCTTGTCTTAGTTTTCTTGTTTTTGATCCTTTAAAGAGTGCTTTTTTTTTAGTTCTTTCTTTAATTTTTTTGGTTTTTTTTATTTCTTTTGGTTTTTATGTTTGGTTTTCTTATTTTATTTGTTTGATTTTTTTGAGTGGTATTTTTGTTATTATTGTTTATTTTTCTAGTTTTTCTAAATATATTTATGTCAATATTAATTTTTTTCTTGTTCTTTTTGTTTTCTTGTTTTTTTTTTTTTATTCTTTTTTTTTCTTTTTAGATCCTAGTTATCATAATTCTTTAAATTTTCTTTATTATGATTTGTTTTTTTCTTTTATTTTTTGGGTTGTTTTTTGTTTGTTTTTTTTTATAAATTTTGTTAGCTTTTTTCTTTGTTTTTCTGGTGCTCTTCGACTGTATTAATTTTGGTTTATTAGTATAATAAGTATATTTGATTTCCAATCAAATGGTCATTAAACTATGCTATTTTAGTTTATGTAAAATGTCTAATTTGTAATTAGAAGAATTTTTAGCAACTTTCTAGTTTTTGTTTTTTATAGTACTAATCACAAAGATATTGGTAGTATTTATTTAATTTTTGGTTTATGAGCTGGTATAGTTGGTTCTGCTCTTTCTATAATTATTCGTATCGAGTTAAGTAAGCCTGGTATGTTTATTGGAGATGGTCAATTATATAATTCTATTTTAACTGCTCATGCTATTTTGATAATTTTTTTTATGGTTATACCTAGGATGATTGGTGGTTTTGGTAATTGGATGGTTCCTTTAATATTAGGTGCACCTGATATGAGTTTTCCTCGATTAAATAATATTAGTTTTTGATTATTACCTGCTTCTATTTTTTTGGTTTTTTTGGCTTGTTTTGTTGATAATGGTTTAGGTACTAGTTGAACTATTTATCCCCCTTTATCTACTTCAGGACATCCTGGTTCTAGTGTTGATTTGGCTATTTTTAGTTTACATCTTTCTGGTATTAGTTCTATTTTGGGTGGTATTAATTTTATGTGTACTGTTAAAAATTTACGTTCTAGTTCTGTTTCTCTCAATAATATGAGTTTATTTATTTGAACTATTTTTGTTACTGTTTTTTTATTGGTTTTGTCTTTACCTGTTTTAGCTGGTGCTATTACTATGTTGTTAATTGATCGTAATTTTAATGGTTCTTTTTTTGATCCTAGTTTTGGTGGTAATCCTTTGATTTATCAGCATTTGTTTTGGTTTTTTGGTCATCCAGAAGTTTATATTTTAATTTTACCTGCTTTCGGTATTATTAGTCAATGTACTTTGTATTTGACTGGTAAAAAAGAAGTTTTTGGTTATTTGGGTATGGTTTATGCTATTTTGAGTATTGGTTTAATTGGTTGTGTAGTTTGAGCTCATCACATGTATACTGTTGGTATAGATTTTGATTCTCGTGCTTATTTTACTGCTGCTACTATAGTGATTGCTGTTCCTACTGGTGTAAAAGTTTTTAGATGGTTAGCTACTTTTTTTGGTACTGTTATAGTTTATCAACCTTTATTATTTTGAGTTATAGGTTTTATTTTTTTATTTACTATTGGTGGTTTAACTGGTGTTATATTATCTAATTCTAGAATTGACATTATTTTACATGATACTTATTATGTAGTGTCTCATTTTCATTACGTTTTAAGTCTTGGTGCTGTTTTTGGTTTGTTTGCAGGTGTTACTTTGTGATGATCTTTTATTACTGGTTTTGTTTTGAATAAAATTTATATGTATTCTGTTTTTTTTTTATTTTTTATTGGAGTTAATATGACTTTTTTTCCTTTACATTTTGCTGGTTTACATGGTTTCCCACGAAAATATGTAGACTATCCAGATGTTTATTCTTTCTGAAATGTTTTATCTTCTTTTGGTTCTCTTATTAGTATTTTTTCTCTTTTTTTTTTTGTTTTTGTTTTATTAGAATCTTTCATTAGTTATCGTGTTTTAGTTGTTGATTACTTTAATGGTGTTAGACCTGAAAATGCTAATTTAGGTTATAATTTTTACCATAGTTTCCAAGATGGGGTTTATTTGAGAGTGCCTCATAATTAATTGTTTTTATTTTTTATTGGTATTTTTTTCCTTTTTTATAAATTTCGACGTTTTATTTTTGTTATTATTTCTTTTGAATTTTTAATAATGGGAGTTTTTTATTTGTTTTCTTTTTTTTTTGGTTTTTTTTCTTTTTTTTACTTTTTATGTTTTAGTGTTTTTTGTAGTCTTATAGGTGTTGTTTTAATAGTTTATTTTATTAAGTTCTATGGTTGTGATTATGTTTTTTTTTAAAATCACTTNNTATCAAACCCCAATTGAGTGGTTAGCTTAAGTTTAAAGCACCGGATTTTTAATCCGGGGATTAATCTGCTTAAAACTGTTTTTATTTTGATTTGAAATCAAAATTTGGATTTTTCCGCAGTTTTTGTCTTTATTTTTGATTTTTTTTTGTTGTTTTTTGTTTTTGTTTTTTGTTTTTGTTTTTTGTTTTGTTTTTGTTTTTTGTTCCTTTTTTTAAGTTTTCTTTCTTTTTTTTTGATTTTGGTTTTATTGTTTTTAAATTTAATTTTTATTTAAATAGTATTATTTTTTCTTTTGTTTTGATTTTGATTTCTGTTAGTGTTTTTTTTTATAGTCTTTATTATCTTAATATGGAAATTAATTTTTTTTATTATTTTTTTGTTTTGCTTGTTTTTATTTGTAGTATATTTTTTTTGGTTTTTTGTGATAGTGTTTTTTTTGTTTTGCTTGGTTGAGATTTGTTAGGTATTTCTAGTTTTTTTTTAGTTCTTTTTTATAATAATTGAGATAGTTGTAGTGGTTCTATGAATACTGTTTTAACCAATCGTATGGGTGATTTTTTTATTTTTGTTTTTTTTTCTTTGTCTTTTTTTACTTTTTTTAATTTTTTTAGTTTTTCCTATTTTTGTTTTTATTCTTCTTTTTTTCTTATTTTGGCTGCTTTTACTAAGAGTGCTCAGTTTCCTTTTGGTGGTTGATTACCTAAGGCAATGAGTGCTCCTACTCCTGTCAGTTCTTTAGTACATAGTAGTACTCTTGTTACTGCTGGTATTGTTTTGATGATTAAATTTAATGTTATTATTATGAGTTCTTTTCTTTTGAAGTTGGTTCTTATTTCTGGTGTTTTTACTATGTTTTTTTCTAGTTTTTGTGCTTTGTATGAGAATGATTTAAAGAAGGTTGTTGCTCTTAGTACTTTGTCTCAAATGGGTCTTTCAATGGTTTCTTTTGGTTTTGGTTTAAGTTTTCTTTGTTATGTTCATTTATTAAGTCATGCTATTTTTAAGAGTTGTCTTTTCATACAGATTGGTTATTTGATTCATTGTTCTTTTGGTCAACAGGATGGTCGTGGTTATTCTTTTGGTAATTTGCCTTATTTTGTTCAGCTTCAGATTTTAATTACTCTTTTTTGTTTGTGTGGTTTGTTTTTTTTAAGTGGTTCTGTTAGTAAAGATTATATTCTTGTTTTTTTTTTTTCTAGTTATTTTATGTTGTTTTTTTCTTTTTTTTTTTTTATTTCTGTTTTTATTACTTTTTTATATAGTTATCGCATTTGAAGTAGTCTTTTTTTAACTTTTTTTAATTCTTTATATTATAGTTGTAGTAGTTTTTTATTTTTTTTTATTAGTATTCCTTTGGTTTTTTTTTCTTTGTTTTTTATTTGGTGATTGAATCTTAATTTTTTTAGAATTCCTGTTGTTTTTGTTTATATTGATTTTTATTTTTTTTTTTTTTTTATTTTATTGTTTTTTTTTTTTTATTTTATTGTTTTCAAGTTTTTGTCTTTTTCTGTTTATTGTTTTTTGATGGATTATTTTCCTATTTTATTTACTCGTTTTTTTCATGATTTTAAGTTTTTTGATTTGTTTTTGAATAAGTTAAATCTTACTTTTTTTTCTTTTTTTTCTTTTTCTAGTTTTATTTCTATATTTTCTTATTTTAATAAGTTTAATTTTTTAGTTGTTTTCATTTTTCTTATTTTTGTTGTTTTTTAGATATCTAATTTATTTTTTTAGTTTTTTAAAGTTTTTTTTTTTATTGATTTTTTTTTTTTTTTATGATTTTTTTTTTTTGTTTTTTTCTTTTGCTTTTTGTTTTTTTTGTTTTAGTTTTTTTTGTTGGTCTGGTAATTTTTTTTTAATTGATTCTTATTTTTATGTTGCTGTTTGTTTTATGTCTGTTTTTATTTTTTCTTTGGTTTTGGTTTCTGAACGTCATCGTGTTATTGTTTTTTTTTCTAAGGTTCTTTTGGTTATTTCTTTTTTTTTTTTTTTTTCTTATAGTGTTTTTTATCTATATGTTTTTTTTGAACTTTCTATGGTTCCTATTATTATTTTAATTCTTGGTTATGGTTATCAGATTGAGAAGGTTAATTCTTTTTTTTATCTTGTGTTTTATGCTACTTTTTGTAGTGTTCCTTTTCTTTTTGTTTATTTTAGTTTGGATTTTTTTTTTGTTGTTCCTTATTTTGATTGTTTTATTTCTTGGGAGATGGTTTTTATTATTAGTTTGGCTTTTATAATGAAATTTCCTGTTTTTTTTTTACATCTTTGGTTGCCTAAAGCTCATGTTGAAGCTCCCACTTCTGCTAGTATTTTATTAGCTGGTTTGTTGTTGAAGTTTGGTACTGTTGGGTTTGTTCGTATTATAAAGAGTCTTAGTTATTGTCATATTAATTATTGGTTTTTTTTTTCGGTTTTAGGTATGTTTATTTCTTGTTTTGTTTGTGTTTTTCAGAGTGATTTTAAGTCTTTAGCTGCTTATTCTTCTGTTGTTCATATGAATTTTTTGTTGTTTTTTCTTTTGTTTTTTGGTTTATATTCCAAAACTGGTAGTTTTTTAATAATGGTTTCTCACGGATACACTTCTTCTGTTATGTTTTATTTCATTGGTGAGTTTTATCGTTCTTTAGGTAGTCGAATGATTTATTTTTTGAACAGTTTTATGTCTTCTAGTTTTATTTTTTCTTTTTTAATTTCTTTGGTTTTTTTATCTAATTGTGGTATACCTCCTTCTATTTCTTTTTTTTCTGAGTTTTTTTCTTTTTCTGGTTTTTTTTCTTTGTTTTATAATGTTTTTTTTTTGGTTTTTTTTTATTTTTTTGTTTCTTTTTATTATTGTGTTTATATTATTGTTATTTCTTTTTTAGGTAAGAAGTTTTTTTTTTTTAAGAGTTGATTTTTTTTTTGGTCTCTTCCTTTAATTTTTTTTTGTTTTAATGTGTTTGGTTTTTTTTTATTTTTTTAATAGATTTAAGTTAAGTTAAACTATTAGTCTTCAAAACTAAAAATTTTATCTATAAGGTATTTAGTAGGAATTTTCTATATCCAATTGCGGTTTGGAAGTTTTTTTACCTTAACAAATTTTAGGCGAGTCTTCTAAACTTGTTTTGGGGTTTCCCGTTTGTTTTTTAAGTTTTTTCATAATTTCCATGTTTTGAGTTTTTCTTCTTATCCTTTCTTTATGTTTATTTCTTTAAGTTCTCTTTTTTCTTCTTTTGTTGTTTTTTTTAAGTTTGGTATTTTTTTTTTTCTTTTTTTTTCTTTTTTTTCTTTTTTATTTCTTATTTTTTGTTGGTTTAAGGATATTTGTATAGAGGGTCTTTGCGGTTATCATAATTTTTATGTTATAGATGGTTTTAAGTTTGGTTTTGTTTTGTTTATTTTTAGTGAATTTATATTTTTTTTTAGTGTTTTTTGGTTTTATTTTGATTCTGCTTTAGTTCCTGCTCATGAAATTGGTTGTGGTTGGGGATTTTTTGGTTTGGATAAGATTAATCCTTTTGGAGTTCCTCTTTTAAATACTGTTATTCTTCTTAGAAGTGGTGTTACTGTTACTTGGTCTCATTATTGTCTTTTGAATAATTTTTATTGTTTAGATGGTTTGATTTTAACTATTCTTCTTTCTTTTATTTTTATTTTGGTTCAGTTTTTTGAGTATAAGAGTTCTAGTTTTTCTATCTCTGATGGTGTTTATGGTAGTATTTTTTATTTTTCTACTGGTTTTCATGGTTTTCATGTTATTCTAGGTGCTGTTTTCCTCACTTATAATCTTTTTCGTTTTTTATTATATCATTTTAATTATTCTCATCATTTGGGTTATGAGTTTTCTATTTTGTATTGGCATTTTGTAGATGTTGTTTGGTTATTTTTATTTGTTTTTGTTTATTGGTGAGGTTATTAGGTTTTATTTTTACTTTTTGGATTTTTTTAATTTTTTCGATTTTTTTCTTTTTGTTTTTGTTTTGCAGTTTATTTTTTGTCAAAAAGATAGATTAATTAATGTTTTTTTTAATAAGTTTTTTTCTTTTTTAGTTGGTGTTTTTTCTTATAATTCTTCTTGTTTTATTAGATATATTTTTTCTTCTTTTATTTTTGTTTTTTTGTTGATTTGTTGTTTTGGAGGTTATTTTAGTTATTCTTTTTGTCCTTTGGGTATTATTGAGTTTACTTTTTTTTTTTCTTTTGTTTCTTGATTTTCTACTTTTTTGTTTTTGATTTCTAGTCAGAAATTTTCTGTTTATATGAAGAAGTCTGGTGATGGTTTTTTTAAGACTTTTTTTTTGTTATTTGTTGAGATTATTAGTGAGTTTAGTCGTCCTATTGCTTTAAGTGTTCGTTTGTTTGCTAATATTATAGTTGGTCATGTTATTAGTGCTTGTTTTTATTTTTTTTTTGAGTGTGTTTTTGGTTTTTCTTTTTTAATTGTTTTTGCTATTGTTTTTGAGTGTTTTGTTTTTATTTTGCAGAGTTATATTTTTTCTCGTTTGATTTACTTATATATTAACGAGTAGCTTTTTAGTTTATTTAAAATTTTTACTTGTGGTGTAAAAGAAATTTGAGCTTTGTAAGTTAGTTTAAGTAGAATTTTTGTTTTTGGTACAAATGGTTATCTTACATTGAGGATTATTTTAATTTAGAATATTTAGCTGTTAACTAAAAGGTTTATCTTCATAAGAGTTTAGTTTATATTTAAAATATTAAATTGTAAATTTAAAGTTTTTTGCTCTTGCAGTAATTAGTTTAATTAAAATATAACATTTGGATTGTTAAGTTTTTTTACTGATTTTTCTTTTATTTTTTTGTTATTATTGTTTTTTTTTTAAATTGTTTTATTTGTAATATTGTTTTTTGATGGAGTATTTTTTTTTTAATGACTCTTGTTTTTGTTTTTTTAAATTTTAATAATTCTTATTCTTCTATTAACTATTTTATTTTTCAGGAGTTTCTTGGTTTGCTTTTTGTTTTTTTTTCTTTTGGTATTCTTCAATTTTTTATTATTTTATTAAAAGTTGGTGTTTCTCCTTTCCATTTTTGGTGTTTAAATATTTTTAATGGTCTTAGAGGTTTTAATACTTTTTGATTTCTTACTTTTCAGAAGTTACCTTACTTTCCTGTTTTTTCTTTTATTTTTGATTATAGTTTTTTTTTTTTTCTTGTTTTTGGTATTATTTTTTGTTATTTTAATCTTTTTTTTTGTAAGTCTTTTAAGAGCATAGTTTTTATTTCTTCTGTTGAGTCTTTTAATTGGTTGTTAATTTCTCTTTTCTCTTCTTTGTTTTCTGGTTTTTTTTTGTTTCTTTACTATGTTTTTGTTATGTTTTTTTTGTTGGATTATAGTTCTACTAAAGGTTATGATTTTTATAATTGGGAATTGGTTTTTCTTTTTATAAATTTTCCTATGACTATTACTTTTTTTGTTAAAATTTTTTCTATTATTTTTTTTTTTAATATTAGTTCTTTTTATCTGTTGTTTGTTTTATTTTTAATGGTCTTTTCTGTTTTTGGTTTTGGTTTTTGGTTTTTTAATGTTGGTTTGAAATTTAGTTATTATGGTTTTTATAATTTTAGTTTTTTTTATTTTTTTTTTTTTCCTTTGATGTTTTTTTGTCTTTTTTAAAAGAGTTTTAGTTTATATAGAATTTATCACTTACAATGATGGGGTTTAAACTCTTACCAATTTAGTAAAATTTTATTATATTGCTTTGATATGGCAAAGTTCTTTTTGATTTGGTATTTTTTGTTTTGTTTTTAGTGGCTCTTTTTTCTTTTTTATTTGCTTTTTTTTTTTATTTATTTGTTTGTTTTGCTTCTTTTTTTGATTTTTATTTTTGTAAGTCTTCTTCTTTTGAGAGTGGTTTTATGAGTGTTGGTTTAATTCAGAATTCTTTTAGAATTCACTTTTTTGTTATTATAATCATGTTTGTTGTTTTTGATTTGGAGATTGTTATTTTTATTGGTATTCTTATTTCTGATTTAAATTCTTTTGTTTGTTTTTTTTTTTTGTTTTTTTTTTTGTTCTTGTTTTTTTATATGGAGTGGTATTATGGTAAGCTTGTTTGAAATTTTTAATATTAAAAAACTTTATTATAATTTAGTATATCTCGTTGTCGTTGAGAAGGTTTTAAGTTTTATCTTATTATTATATTTTTTTTTTTTCTTGTTTTTAGTATCAAAAACCGATTGGGGTTTTGATATATTATATATTATATATTATAAAAATAATATAAATATAATATATTTATTAATTATATTTATATATAAATAATTATATTTATATATATAAATAATTATATTTATATTATTTTTATTATGTATGTATATATATTTATGTTGATATTAACTAGTTAATATCATATCCTTTGTTTAGGATAATTGTTTGATGGAGATTTTATTAATTAGGTAGACTTGTTTAATTTAAGCTGGTAAACTTTGAACTTTTTCGGGTTCTTAAAGTTTCAGGAAAACAAGTCTACCTAATTAATGGTTTTATTTTAATTGAAATTATATGTCTATGAGTTCGATTAAAATAAAATTTTGTAGTATGATNNNNNNNNNNNNNNNNNNNNNNNNNNNNNNNNNNNNNN
>Iran_Human_39
GTCGTTTATTTTTCGATTTTTTTATTTATAATTTTGTTGGTTTTTTTTGTTGTTTTTTTTGTTATACAGAGTATTGCTTTTATTACTTTATATGAGCGTCATTTGTTGGGTCTTAGTCAATCTCGACTTGGTCCTACGAAGGTAGGTTTTTTTGGTGTTTTGCAGGCTATTGTAGATGGAGTTAAGCTTCTAAGTAAAGAACAATTTTTACCTTATAATTCTTCTTATTTTTTTTTTTTATTTATTCCTTCTGTTTCTTTTTGTTTGATATATTTGGAGTGGTTTGTTCTTCCTTTTTTTTTTGATTTTTTTACTTTTAATTATTCTGTTTTGTTTTTTCTTTGTTTGGTTGGTTTTTCTGTTTATACTACTTTAATTTCTGGAATTGTTTCCAAATCTAAGTATTCTATAATTGGTTCTATTCGTGCTAGTAGTCAGAGTATTTCTTATGAGATTTCTTTTACTTTTTTTGTTTTTTGTGTTGTTCTTCATGTTGGTGTTTTTAGTTTTTTTAGTTTTTTTAGTTTTAGTATAGTTGTTCTTTTTTTTCCTTTTCTTATTATGATTATTGGTGAGCTTAATCGTGCTCCTTTTGATTTTTCTGAGGGTGAGAGTGAACTTGTTAGTGGTTATAATATTGAATATTCTAGTGTTGCTTTTGTTCTTTTGTTTTTGAGTGAGTATGGTGTGTTGATTTTTTTTTGTGTTCTTTTTTCTTTTTTGTTTTTTGGTGGTTCTGTTTTTATGTCTTTTGTTATTTTTTCTTTTTTGATTTTTATTCGTAGTTCTTTTCCTCGTTATCGTTATGATATGATGATAGGTTTTTTTTGATTTATTATGTTACCTGTTTCTATGATTTTGTTTTTATTTTTTTGTTTGTTATTTTTTTAGGGATTTAGTTTATATTAAAATGTTTGTTTTGCGTACAAAAGAATTTTTTCTCTGAATTTTTTTTCTTAGTTTATAGATTTGATTATGGTCATTGTAATGATAAAATGGTGTTATATAATTTTTAATCACTTGAGTGGACAATGTTTTTCTATCCCGGCAATGTATTGCTTGTATAAACTCAGTACCAGAATAATCGGATAGACTGAGTAAGCTTATACCCTAAATGTGTTTTGGCCATGGTTTTTTTTTTGATTTTTTTACAACTGTTTAGTGCAATGTGCAGTTTTTTTTTGTTGTTTTATCTTGGTCAATAAGATTAGACAAATGACCTGGATTAGTACCCAGTTAATCTAAATTTAAAAGTTGCAGGAGTAAAGTAATATTTAAACTGTAATAATATTGGCGGATTTTTTAATTATCTTTGGAGGTTGAGCTGTAATTGAGAACCCTCATTATCAGCTTTGATTTTTGTCGCATGTATGATCGTTTATGTCCTTCTTAAAGAGGTGCATTAAAGATTATTTGGTGTTTAATCAATGATATCTATTAAAACAGATAAATACCTGGTATATATCAAAGTTTTCGTTTGACCTACAATATCTTATGTTTCGGATAAGGAGGAGAGATTCTTCTTTGAAGTTGTAAAAGACAGTAAATGCTTTTTAATGTAGCATTGAAGTATTTAGAGAAATCGTACAAATCATCCATCAATTGCCCACAGGGGAGTAAGTTGTAGTAAAGTAGGTGTAGGGGAATCTGTACCTAGTTTAAGTTGGTTATATTTTAATAATTTGGTTTTTTTCCAAGTGTTTTTTCCTTCTTTAATAAGTTAGTATATTTTAGTACATTGGGTTCATATCCTAAAGGAGAATTTTCACTTATTTTTTATTGTTTTTTTTATTTAATTTTTTCTTTTTTAAGGGGGTACTTTTAAGGTTTTTGGGAGTTATTAGTATAATAAGTATTTTTAATTGCAAATTAAAAGGTTAATAGCTTTTTTTGTTCTTTTAAGTTTTTAAATGTTCCTGTTAGTTTTTCTTTATCTGTTTTTTGGAATTTTGGTAGTATTTTGGGTATGGTTCTTTTTTTTCAGATTTTTAGTGGTTTATTTTTATCTTTTTATTATGTTGCTGATGGTTTTAATTCTTTTTCTAGTGTTCAGTATATCATAAGTGATGTTAATTTTGGTTGGGTTTTTCGTATTTTACATTTTAACGGTGCTAGTTTATTTTTTTTTTTTTTGTATTTGCATTTTTTTAAGGGTCTTTTTTTTTGTAGTTATCGTTTGTCTGGTACTTGGATTATTGGTTTAACTATTTTTTTTTTTGTTATAATGGAGGCTTTTATAGGTTATGTTTTAGTTTGGGCTCAGATGAGTTTTTGAGCTTCTGTTGTTATTACTAGTCTTTTAAGTGTTATTCCTTACTTTGGTTTTTCTATTGTTTATTGGATTTGGAGTGGTTTTTCTGTTGTTAATTCTACTCTTAAGTTTTTTTTTGTTATTCATTTTTTAATGCCTTGATTGGTTTTTCTTTTAGTTTTTGTTCATTTGTTTTTTTTACATTCTACTGGTAGGACTTCTGTTTTATATTGTCATGGTGATTATGATAAAATTAGTTTTTTCCCTTATTATTTTTATAAAGATTCTTATAATTTGGTTGTTTTTTTTCTTTTTTTTATTTTTTCTTTTTTTTTTCCTTTTTTACTTGGTGATCCTGAAATGTTTGTTGAGTCTGATCCAATGGTTAGACCTGTGCATATTGTTCCTGAGTGATATTTCTTATTTGCTTATGCTATTTTGCGTGCTATCCCTAATAAAGTTTTAGGTGTTTTTTTTCTTGTTTTTAGTATTTTTATTTTTTATTTTTATGTTTTTTTTAATAATTATTATAGTGTTCTTGATAATTTGAATTTTTTTTTAGTTGTTTTTTTTATTTTGGTTTCTGTTTTTTTAAGTTGATTAGGTCAGTGTCATGTTGAATATCCTTTTATTGGTTTGAGAGTTGTTTTTTCTTTTTTTTATTTTTTTTTTGCTTTTTTAATTGTTTTCTCTCGATTTTTGACTAAATTTATTTTTTCTTAGTAAACTTAGTATAATTTATTATATTGGATTTAGGATCCTGGGATTTTTGTTTACTTTTAATTATTTCCAAGGTTACATGATAGGTTTTTCTAATAATTATCTTTGTATATACATGGATTGGTTTCATAATTTTAATTGTAGTTTATTATTTGGTGTTTTATTTTTTGTTTTTATAGTTATTGTTAATCTTTTTGTTAATTCTTATTATTTTAAGAGTCATAATATTGAATATCAGTTTGGTGAGTTTTTATGTAGTTTGTTGCCTTTATTTATTTTGGTTTTTCAAATGTTTCCTTCTTTATCTTTGTTGTATTTTAGTGGTTTGTCTTATTTAGATAGTAGTTTAACTGTTAAAGTTGTTGGTCATCAATGGTATTGAAGTTATGATTATAGGGATATCGGTATTGAATTTGATTCTTATATGAAGTCTATTGATTCTTTATTGATTGGTGAGCCTCGTTTATTAGAAGTTGATAATCGTTGTGTCGTTCCTTGTGATACTAATATTCGATTTTGTATTACATCGGCTGATGTTATTCACTCTTGATCTCTTCCTTCTTTTTGTATTAAACTTGATGCTATGAGTGGTATTTTAAGTACTGTTACTTGTAGTTTTCCTATGGTTGGTGTTTTTTATGGTCAGTGTTCTGAGATTTGTGGTGCTAATCATAGTTTTATACCTATTTGTTTGGAGGTTTCTTTGTTGGAAAATTTTAAAGATTGATGTTATTTAATGTCTAGTTAATTTTGAGGTATTAGTATATTTTAGTATTATTCTTTTTCGAGGAGTCGGATTTATACCTTTATTGAATTAGCATAATTTAATGTATTTGTTTTAAGCGCAAAAGATTTTATTCAATTTTACTCTTTTAGTTTATAAAAAATATGACTTTGAAGCAGTTAAGAATCATAGAGTATATTTTTTTTTTATATATATATTAGTATTGCATACTATGTTAGGATATTTTCAAAGATTTTGATAAATAGAAGCAAAGTGTTTAAGGTGTAGTTTTTTTTTTTGTTACAAAAATAATTTTACTACTCTTAGTGTTGATACATCGAACTTTGTGATATCTGTTTTTAATTTTTATATTAGAAAATTATATATTGTTTTTTTTTTTTGTAGTTTTAATAATTTGAAGTTTTTTTGTTTTAAGTTTTATAACTTTACTACTTTTYTTTTYTTTTTTTTTTTTTAATTATAATTCTTTATAGTTTTTATTATCTAACAATTAGTAAATTAATAAATTATGTTTTTTTTTTTAATATAAATGAATTACTAATTATCTGGTCAAATGTTTATTAAAGACTTAGGATTTATATTAAATCTGTCTTCTGCCCTATGGTTTTTTTAAATGGCAGTCTTAGCGTGAGGACATTAAAGTAGCAAAATAATTTGTGCTTTTATTGGGTTCGAGTATGAATGAAGTTTTGGCTGGTGATATTTTTTTTTTTTTTTGAATTTAATATACATCTAAAAAGAGATGTTTATAATAAAACAAAGATAAGTCTTCGGAAATTTTATTTCTATTAAAAGTTTTTTTTTTTAGTAATTTATCTAGGGAAGATTATTATATAATTTTTTTTTACTATTTTTAATTTAAAAAATTACTCCGGAGTTAACAGAAAAACATGCCTTATGTAGTTCTTATATTTTGGTAAGTTTTACATCGATGTTGTATCTTTATTAGCTGAAGAGGAGAAATTTCAGTTTTTTAGACTGTTCTTCTTTTAATAAATAAAACGTGATATTAGTTTAATTCATCGTGAGATAGAATTGTTTATCTTGTTTATTATTTTTTTTTATCGGGATTAGTACGAAAGGAATTTCACTATAATTTTAAATTTTTTAATCTTTTTTTTAATTTTTTTTGTTTATTTTTTTCTTGTCTTAGTTTTCTTGTTTTTGATCCTTTAAAGAGTGCTTTTTTTTTAGTTCTTTCTTTAATTTTTTTGGTTTTTTTTATTTCTTTTGGTTTTTATGTTTGGTTTTCTTATTTTATTTGTTTGATTTTTTTGAGTGGTATTTTTGTTATTATTGTTTATTTTTCTAGTTTTTCTAAATATATTTATGTCAATATTAATTTTTTTCTTGTTCTTTTTGTTTTCTTGTTTTTTTTTTTTTATTCTTTTTTTTTCTTTTTAGATCCTAGTTATCATAATTCTTTAAATTTTCTTTATTATGATTTGTTTTTTTCTTTTATTTTTTGGGTTGTTTTTTGTTTGTTTTTTTTTATAAATTTTGTTAGCTTTTTTCTTTGTTTTTCTGGTGCTCTTCGACTGTATTAATTTTGGTTTATTAGTATAATAAGTATATTTGATTTCCAATCAAATGGTCATTAAACTATGCTATTTTAGTTTATGTAAAATGTCTAATTTGTAATTAGAAGAATTTTTAGCAACTTTCTAGTTTTTGTTTTTTATAGTACTAATCACAAAGATATTGGTAGTATTTATTTAATTTTTGGTTTATGAGCTGGTATAGTTGGTTCTGCTCTTTCTATAATTATTCGTATCGAGTTAAGTAAGCCTGGTATGTTTATTGGAGATGGTCAATTATATAATTCTATTTTAACTGCTCATGCTATTTTGATAATTTTTTTTATGGTTATACCTAGGATGATTGGTGGTTTTGGTAATTGGATGGTTCCTTTAATATTAGGTGCACCTGATATGAGTTTTCCTCGATTAAATAATATTAGTTTTTGATTATTACCTGCTTCTATTTTTTTGGTTTTTTTGGCTTGTTTTGTTGATAATGGTTTAGGTACTAGTTGAACTATTTATCCCCCTTTATCTACTTCAGGACATCCTGGTTCTAGTGTTGATTTGGCTATTTTTAGTTTACATCTTTCTGGTATTAGTTCTATTTTGGGTGGTATTAATTTTATGTGTACTGTTAAAAATTTACGTTCTAGTTCTGTTTCTCTCAATAATATGAGTTTATTTATTTGAACTATTTTTGTTACTGTTTTTTTATTGGTTTTGTCTTTACCTGTTTTAGCTGGTGCTATTACTATGTTGTTAATTGATCGTAATTTTAATGGTTCTTTTTTTGATCCTAGTTTTGGTGGTAATCCTTTGATTTATCAGCATTTGTTTTGGTTTTTTGGTCATCCAGAAGTTTATATTTTAATTTTACCTGCTTTCGGTATTATTAGTCAATGTACTTTGTATTTGACTGGTAAAAAAGAAGTTTTTGGTTATTTGGGTATGGTTTATGCTATTTTGAGTATTGGTTTAATTGGTTGTGTAGTTTGAGCTCATCACATGTATACTGTTGGTATAGATTTTGATTCTCGTGCTTATTTTACTGCTGCTACTATAGTGATTGCTGTTCCTACTGGTGTAAAAGTTTTTAGATGGTTAGCTACTTTTTTTGGTACTGTTATAGTTTATCAACCTTTATTATTTTGAGTTATAGGTTTTATTTTTTTATTTACTATTGGTGGTTTAACTGGTGTTATATTATCTAATTCTAGAATTGACATTATTTTACATGATACTTATTATGTAGTGTCTCATTTTCATTACGTTTTAAGTCTTGGTGCTGTTTTTGGTTTGTTTGCAGGTGTTACTTTGTGATGATCTTTTATTACTGGTTTTGTTTTGAATAAAATTTATATGTATTCTGTTTTTTTTTTATTTTTTATTGGAGTTAATATGACTTTTTTTCCTTTACATTTTGCTGGTTTACATGGTTTCCCACGAAAATATGTAGACTATCCAGATGTTTATTCTTTCTGAAATGTTTTATCTTCTTTTGGTTCTCTTATTAGTATTTTTTCTCTTTTTTTTTTTGTTTTTGTTTTATTAGAATCTTTCATTAGTTATCGTGTTTTAGTTGTTGATTACTTTAATGGTGTTAGACCTGAAAATGCTAATTTAGGTTATAATTTTTACCATAGTTTCCAAGATGGGGTTTATTTGAGAGTGCCTCATAATTAATTGTTTTTATTTTTTATTGGTATTTTTTTCCTTTTTTATAAATTTCGACGTTTTATTTTTGTTATTATTTCTTTTGAATTTTTAATAATGGGAGTTTTTTATTTGTTTTCTTTTTTTTTTGGTTTTTTTTCTTTTTTTTACTTTTTATGTTTTAGTGTTTTTTGTAGTCTTATAGGTGTTGTTTTAATAGTTTATTTTATTAAGTTCTATGGTTGTGATTATGTTTTTTTTTAAAATCACTTNNTATCAAACCCCAATTGAGTGGTTAGCTTAAGTTTAAAGCACCGGATTTTTAATCCGGGGATTAATCTGCTTAAAACTGTTTTTATTTTGATTTGAAATCAAAATTTGGATTTTTCCGCAGTTTTTGTCTTTATTTTTGATTTTTTTTTGTTGTTTTTTGTTTTTGTTTTTTGTTTTTGTTTTTTGTTTTGTTTTTGTTTTTTGTTCCTTTTTTTAAGTTTTCTTTCTTTTTTTTTGATTTTGGTTTTATTGTTTTTAAATTTAATTTTTATTTAAATAGTATTATTTTTTCTTTTGTTTTGATTTTGATTTCTGTTAGTGTTTTTTTTTATAGTCTTTATTATCTTAATATGGAAATTAATTTTTTTTATTATTTTTTTGTTTTGCTTGTTTTTATTTGTAGTATATTTTTTTTGGTTTTTTGTGATAGTGTTTTTTTTGTTTTGCTTGGTTGAGATTTGTTAGGTATTTCTAGTTTTTTTTTAGTTCTTTTTTATAATAATTGAGATAGTTGTAGTGGTTCTATGAATACTGTTTTAACCAATCGTATGGGTGATTTTTTTATTTTTGTTTTTTTTTCTTTGTCTTTTTTTACTTTTTTTAATTTTTTTAGTTTTTCCTATTTTTGTTTTTATTCTTCTTTTTTTCTTATTTTGGCTGCTTTTACTAAGAGTGCTCAGTTTCCTTTTGGTGGTTGATTACCTAAGGCAATGAGTGCTCCTACTCCTGTCAGTTCTTTAGTACATAGTAGTACTCTTGTTACTGCTGGTATTGTTTTGATGATTAAATTTAATGTTATTATTATGAGTTCTTTTCTTTTGAAGTTGGTTCTTATTTCTGGTGTTTTTACTATGTTTTTTTCTAGTTTTTGTGCTTTGTATGAGAATGATTTAAAGAAGGTTGTTGCTCTTAGTACTTTGTCTCAAATGGGTCTTTCAATGGTTTCTTTTGGTTTTGGTTTAAGTTTTCTTTGTTATGTTCATTTATTAAGTCATGCTATTTTTAAGAGTTGTCTTTTCATACAGATTGGTTATTTGATTCATTGTTCTTTTGGTCAACAGGATGGTCGTGGTTATTCTTTTGGTAATTTGCCTTATTTTGTTCAGCTTCAGATTTTAATTACTCTTTTTTGTTTGTGTGGTTTGTTTTTTTTAAGTGGTTCTGTTAGTAAAGATTATATTCTTGTTTTTTTTTTTTCTAGTTATTTTATGTTGTTTTTTTCTTTTTTTTTTTTTATTTCTGTTTTTATTACTTTTTTATATAGTTATCGCATTTGAAGTAGTCTTTTTTTAACTTTTTTTAATTCTTTATATTATAGTTGTAGTAGTTTTTTATTTTTTTTTATTAGTATTCCTTTGGTTTTTTTTTCTTTGTTTTTTATTTGGTGATTGAATCTTAATTTTTTTAGAATTCCTGTTGTTTTTGTTTATATTGATTTTTATTTTTTTTTTTTTTTTATTTTATTGTTTTTTTTTTTTTATTTTATTGTTTTCAAGTTTTTGTCTTTTTCTGTTTATTGTTTTTTGATGGATTATTTTCCTATTTTATTTACTCGTTTTTTTCATGATTTTAAGTTTTTTGATTTGTTTTTGAATAAGTTAAATCTTACTTTTTTTTCTTTTTTTTCTTTTTCTAGTTTTATTTCTATATTTTCTTATTTTAATAAGTTTAATTTTTTAGTTGTTTTCATTTTTCTTATTTTTGTTGTTTTTTAGATATCTAATTTATTTTTTTAGTTTTTTAAAGTTTTTTTTTTTATTGATTTTTTTTTTTTTTTATGATTTTTTTTTTTTGTTTTTTTCTTTTGCTTTTTGTTTTTTTTGTTTTAGTTTTTTTTGTTGGTCTGGTAATTTTTTTTTAATTGATTCTTATTTTTATGTTGCTGTTTGTTTTATGTCTGTTTTTATTTTTTCTTTGGTTTTGGTTTCTGAACGTCATCGTGTTATTGTTTTTTTTTCTAAGGTTCTTTTGGTTATTTCTTTTTTTTTTTTTTTTTCTTATAGTGTTTTTTATCTATATGTTTTTTTTGAACTTTCTATGGTTCCTATTATTATTTTAATTCTTGGTTATGGTTATCAGATTGAGAAGGTTAATTCTTTTTTTTATCTTGTGTTTTATGCTACTTTTTGTAGTGTTCCTTTTCTTTTTGTTTATTTTAGTTTGGATTTTTTTTTTGTTGTTCCTTATTTTGATTGTTTTATTTCTTGGGAGATGGTTTTTATTATTAGTTTGGCTTTTATAATGAAATTTCCTGTTTTTTTTTTACATCTTTGGTTGCCTAAAGCTCATGTTGAAGCTCCCACTTCTGCTAGTATTTTATTAGCTGGTTTGTTGTTGAAGTTTGGTACTGTTGGGTTTGTTCGTATTATAAAGAGTCTTAGTTATTGTCATATTAATTATTGGTTTTTTTTTTCGGTTTTAGGTATGTTTATTTCTTGTTTTGTTTGTGTTTTTCAGAGTGATTTTAAGTCTTTAGCTGCTTATTCTTCTGTTGTTCATATGAATTTTTTGTTGTTTTTTCTTTTGTTTTTTGGTTTATATTCCAAAACTGGTAGTTTTTTAATAATGGTTTCTCACGGATACACTTCTTCTGTTATGTTTTATTTCATTGGTGAGTTTTATCGTTCTTTAGGTAGTCGAATGATTTATTTTTTGAACAGTTTTATGTCTTCTAGTTTTATTTTTTCTTTTTTAATTTCTTTGGTTTTTTTATCTAATTGTGGTATACCTCCTTCTATTTCTTTTTTTTCTGAGTTTTTTTCTTTTTCTGGTTTTTTTTCTTTGTTTTATAATGTTTTTTTTTTGGTTTTTTTTTATTTTTTTGTTTCTTTTTATTATTGTGTTTATATTATTGTTATTTCTTTTTTAGGTAAGAAGTTTTTTTTTTTTAAGAGTTGATTTTTTTTTTGGTCTCTTCCTTTAATTTTTTTTTGTTTTAATGTGTTTGGTTTTTTTTTATTTTTTTAATAGATTTAAGTTAAGTTAAACTATTAGTCTTCAAAACTAAAAATTTTATCTATAAGGTATTTAGTAGGAATTTTCTATATCCAATTGCGGTTTGGAAGTTTTTTTACCTTAACAAATTTTAGGCGAGTCTTCTAAACTTGTTTTGGGGTTTCCCGTTTGTTTTTTAAGTTTTTTCATAATTTCCATGTTTTGAGTTTTTCTTCTTATCCTTTCTTTATGTTTATTTCTTTAAGTTCTCTTTTTTCTTCTTTTGTTGTTTTTTTTAAGTTTGGTATTTTTTTTTTTCTTTTTTTTTCTTTTTTTTCTTTTTTATTTCTTATTTTTTGTTGGTTTAAGGATATTTGTATAGAGGGTCTTTGCGGTTATCATAATTTTTATGTTATAGATGGTTTTAAGTTTGGTTTTGTTTTGTTTATTTTTAGTGAATTTATATTTTTTTTTAGTGTTTTTTGGTTTTATTTTGATTCTGCTTTAGTTCCTGCTCATGAAATTGGTTGTGGTTGGGGATTTTTTGGTTTGGATAAGATTAATCCTTTTGGAGTTCCTCTTTTAAATACTGTTATTCTTCTTAGAAGTGGTGTTACTGTTACTTGGTCTCATTATTGTCTTTTGAATAATTTTTATTGTTTAGATGGTTTGATTTTAACTATTCTTCTTTCTTTTATTTTTATTTTGGTTCAGTTTTTTGAGTATAAGAGTTCTAGTTTTTCTATCTCTGATGGTGTTTATGGTAGTATTTTTTATTTTTCTACTGGTTTTCATGGTTTTCATGTTATTCTAGGTGCTGTTTTCCTCACTTATAATCTTTTTCGTTTTTTATTATATCATTTTAATTATTCTCATCATTTGGGTTATGAGTTTTCTATTTTGTATTGGCATTTTGTAGATGTTGTTTGGTTATTTTTATTTGTTTTTGTTTATTGGTGAGGTTATTAGGTTTTATTTTTACTTTTTGGATTTTTTTAATTTTTTCGATTTTTTTCTTTTTGTTTTTGTTTTGCAGTTTATTTTTTGTCAAAAAGATAGATTAATTAATGTTTTTTTTAATAAGTTTTTTTCTTTTTTAGTTGGTGTTTTTTCTTATAATTCTTCTTGTTTTATTAGATATATTTTTTCTTCTTTTATTTTTGTTTTTTTGTTGATTTGTTGTTTTGGAGGTTATTTTAGTTATTCTTTTTGTCCTTTGGGTATTATTGAGTTTACTTTTTTTTTTTCTTTTGTTTCTTGATTTTCTACTTTTTTGTTTTTGATTTCTAGTCAGAAATTTTCTGTTTATATGAAGAAGTCTGGTGATGGTTTTTTTAAGACTTTTTTTTTGTTATTTGTTGAGATTATTAGTGAGTTTAGTCGTCCTATTGCTTTAAGTGTTCGTTTGTTTGCTAATATTATAGTTGGTCATGTTATTAGTGCTTGTTTTTATTTTTTTTTTGAGTGTGTTTTTGGTTTTTCTTTTTTAATTGTTTTTGCTATTGTTTTTGAGTGTTTTGTTTTTATTTTGCAGAGTTATATTTTTTCTCGTTTGATTTACTTATATATTAACGAGTAGCTTTTTAGTTTATTTAAAATTTTTACTTGTGGTGTAAAAGAAATTTGAGCTTTGTAAGTTAGTTTAAGTAGAATTTTTGTTTTTGGTACAAATGGTTATCTTACATTGAGGATTATTTTAATTTAGAATATTTAGCTGTTAACTAAAAGGTTTATCTTCATAAGAGTTTAGTTTATATTTAAAATATTAAATTGTAAATTTAAAGTTTTTTGCTCTTGCAGTAATTAGTTTAATTAAAATATAACATTTGGATTGTTAAGTTTTTTTACTGATTTTTCTTTTATTTTTTTGTTATTATTGTTTTTTTTTTAAATTGTTTTATTTGTAATATTGTTTTTTGATGGAGTATTTTTTTTTTAATGACTCTTGTTTTTGTTTTTTTAAATTTTAATAATTCTTATTCTTCTATTAACTATTTTATTTTTCAGGAGTTTCTTGGTTTGCTTTTTGTTTTTTTTTCTTTTGGTATTCTTCAATTTTTTATTATTTTATTAAAAGTTGGTGTTTCTCCTTTCCATTTTTGGTGTTTAAATATTTTTAATGGTCTTAGAGGTTTTAATACTTTTTGATTTCTTACTTTTCAGAAGTTACCTTACTTTCCTGTTTTTTCTTTTATTTTTGATTATAGTTTTTTTTTTTTTCTTGTTTTTGGTATTATTTTTTGTTATTTTAATCTTTTTTTTTGTAAGTCTTTTAAGAGCATAGTTTTTATTTCTTCTGTTGAGTCTTTTAATTGGTTGTTAATTTCTCTTTTCTCTTCTTTGTTTTCTGGTTTTTTTTTGTTTCTTTACTATGTTTTTGTTATGTTTTTTTTGTTGGATTATAGTTCTACTAAAGGTTATGATTTTTATAATTGGGAATTGGTTTTTCTTTTTATAAATTTTCCTATGACTATTACTTTTTTTGTTAAAATTTTTTCTATTATTTTTTTTTTTAATATTAGTTCTTTTTATCTGTTGTTTGTTTTATTTTTAATGGTCTTTTCTGTTTTTGGTTTTGGTTTTTGGTTTTTTAATGTTGGTTTGAAATTTAGTTATTATGGTTTTTATAATTTTAGTTTTTTTTATTTTTTTTTTTTTCCTTTGATGTTTTTTTGTCTTTTTTAAAAGAGTTTTAGTTTATATAGAATTTATCACTTACAATGATGGGGTTTAAACTCTTACCAATTTAGTAAAATTTTATTATATTGCTTTGATATGGCAAAGTTCTTTTTGATTTGGTATTTTTTGTTTTGTTTTTAGTGGCTCTTTTTTCTTTTTTATTTGCTTTTTTTTTTTATTTATTTGTTTGTTTTGCTTCTTTTTTTGATTTTTATTTTTGTAAGTCTTCTTCTTTTGAGAGTGGTTTTATGAGTGTTGGTTTAATTCAGAATTCTTTTAGAATTCACTTTTTTGTTATTATAATCATGTTTGTTGTTTTTGATTTGGAGATTGTTATTTTTATTGGTATTCTTATTTCTGATTTAAATTCTTTTGTTTGTTTTTTTTTTTTGTTTTTTTTTTTGTTCTTGTTTTTTTATATGGAGTGGTATTATGGTAAGCTTGTTTGAAATTTTTAATATTAAAAAACTTTATTATAATTTAGTATATCTCGTTGTCGTTGAGAAGGTTTTAAGTTTTATCTTATTATTATATTTTTTTTTTTTCTTGTTTTTAGTATCAAAAACCGATTGGGGTTTTGATATATTATATATTATATATTATAAAAATAATATAAATATAATATATTTATTAATTATATTTATATATAAATAATTATATTTATATATATAAATAATTATATTTATATTATTTTTATTATNTATGTATATATATTTATGTTGATATTAACTAGTTAATATCATATCCTTTGTTTAGGATAATTGTTTGATGGAGATTTTATTAATTAGGTAGACTTGTTTAATTTAAGCTGGTAAACTTTGAACTTTTTCGGGTTCTTAAAGTTTCAGGAAAACAAGTCTACCTAATTAATGGTTTTATTTTAATTGAAATTATATGTCTATGAGTTCGATTAAAATAAAATTTTGTAGTATGATNNNNNNNNNNNNNNNNNNNNNNNNNNNNNNNNNNNNNN
>Iran_Human_41
GTCGTTTATTTTTCGATTTTTTTATTTATGATTTTGTTGGTTTTTCTTGTTGTTTTTTTTGTTATACAGAGTATTGCTTTTATTACTTTATATGAGCGTCATTTGTTGGGTCTTAGTCAATCTCGACTTGGTCCTACAAAGGTAGGTTTTTTTGGTGTTTTACAGGCTATTGTAGATGGGGTTAAGCTTCTAAGTAAAGAACAATTTTTACCTTATAATTCTTCTTTTTTTTTTTTTTTGTTTGTTCCTTCTGTTTCTTTTTGTTTGATATATTTAGAGTGATTTGTTCTTCCTTTTTTTTTTGATTTTTTTACTTTCAATTATTCTGTTTTGTTTTTTCTTTGTTTAGTTGGTTTTTCTGTTTATACTACTTTAATTTCTGGAATTGTTTCTAAGTCTAAGTATTCTATAATTGGTTCTATTCGTGCTAGTAGTCAGAGTATTTCTTATGAGATTTCTTTTACTTTTTTTGTTTTCTGTGTTGTTCTTCATGTTGGTGTTTTTAGTTTTTTTAGTTTTTTTAGTCTTAGTATAATTGTTCTTTTTTTTCCTTTTCTTATTATGATTATTGGTGAGCTTAATCGTGCTCCTTTTGATTTTTCTGAGGGTGAGAGTGAACTTGTTAGTGGTTATAATATTGAATATTCTAGTGTTGCTTTTGTTCTTTTGTTTTTGAGCGAGTATGGTGTTTTGATTTTTTTTTGTGTTCTTTTTTCTTTTTTATTTTTTGGTGGTTCTGTTTTTATGTCTTTTTTCATTTTTTCTCTTTTGATTTTTATTCGTAGTTCTTTCCCTCGTTATCGTTATGATATGATGATAGGTTTTTTTTGATTTATTATGTTACCTATTTCTATGATTTTGTTTTTATTTTTTTGTTTGTTATTTTTTTAGGGATTTAGTTTATATTAAAATGTTTGTTTTGCATACAAAAGAATTTTTTCTCTGGATTTTTTTTTTTAGTTTATAGATTTGATTATGGTCATTGTAATGATAAAATGGTGTTATATAATTTTTAATCACTTGAGTGGACAATGTTTTTCTATCCCGGCAATGTATTGCTTGTATAAACTCAGTACCAGAATAATCGGATAGACTGAGTAAGCTTATACCCTAAATGTGTTTTGGCCATGGTTTTTTTTTTGATTTTTTTACAACTGTTTAGTGCAATGTGCAGTTTTTTTTTGTTGTTTTATCTTGGTCAATAAGATTAGACAAATGACCTGGATTAGTACCCAGTTAATCTAAATTTAAAAGTTGCAGGAGTAAAGTAATATTTAAACTGTAATAATATTGGCGGATTTTTTAATTATCTTTGGAGGTTGAGCTGTAATTGAGAACCCTCATTATCAGCTTTGATTTTTGTCGCATGTATGATCGTTTATGTCCTTCTTAAAGAGGTGCATTAAAGATTATTTGGTGTTTAATCAATGATATCTATTAAAACAGATAAATACCTGGTATATATCAAAGTTTTCGTTTGACCTACAATATCTTATGTTTCGGATAAGGAGGAGAGATTTTCCTTTGAAGTTGTAAAAGACAGTAAATGCTTTTTAATGTAGCATTGAAGTATTTAGAGAAATCGTACAAATCATCCATCAATTGCCCACAGGGGAGTAAGTTGTAGTAAAGTAGGTGTAGGGGAATCTGTACCTAGTTTAAGTTGGTTATATTTTAATAATTTGGTTTTTTTCCAAGTGTTTTTTCCTTCTTTAATAAGTTAGTATATTTTAGTACATTGGGTTCATATCCTAAAGGAGAATTTTCACTTATTTTTTATTGTTTTTTTTATTTAATTTTTTCTTTTTTAAGGGGGTATCTTTAAGGTTTTTGGGAGTTATTAGTATAAGAAGTATTTTTAATTGCAAATTAAAAGGTTAATAGCTTTTTTTATTCTTTTAAGTTTTTAAATGTCCCTGTTAGTTTTTCTTTATCTGTTTTTTGAAATTTTGGTAGTATTTTGGGTATGGTTCTTTTTTTTCAGATTTTTAGTGGTTTGTTTTTATCTTTTTATTATATTGCTGACGGTTTTAATTCTTTTTCTAGTGTTCAGTATATTATAAGTGATGTTAATTTTGGTTGGGTTTTTCGTATTTTGCATTTTAATGGTGCTAGTTTATTTTTTTTTTTTTTGTATTTGCATTTTTTTAAGGGTCTTTTTTTTTGTAGTTATCGTTTGTCTGGTACTTGAATTATTGGTTTAACTATTTTTTTTTTTGTTATAATGGAGGCTTTTATAGGTTATGTTTTAGTTTGAGCTCAGATGAGTTTTTGGGCTTCTGTTGTTATTACTAGTCTTTTAAGTGTTATTCCTTATTTTGGTTTTTCTATTGTTTATTGAATTTGGAGTGGTTTTTCTGTTGTTAATTCTACTCTTAAGTTTTTTTTTGTTATTCATTTTTTAATGCCTTGATTGGTTTTTCTTTTAGTTTTTGTTCATTTGTTTTTTTTACATTCTACTGGTAGGACTTCTGTTTTATATTGTCATGGTGATTATGATAAAATTAGTTTTTTTCCTTATTATTTTTATAAAGATTCTTATAATTTGGTTGTTTTTTTTCTTTTTTTTATTTTTTCTTTTTTTTTTCCTTTTTTACTTGGTGATCCTGAAATGTTTGTTGAGTCTGATCCAATGGTTAGACCTGTGCATATTGTTCCTGAGTGATATTTTTTGTTTGCTTATGCTATTTTGCGTGCTATCCCTAATAAAGTTTTAGGTGTTTTTTTTCTTGTTTTTAGTATTTTTATTTTTTATTTTTATGTTTTTTTTAATAATTATTATAGTGTTCTTGATAATTTGAATTTTTTTTTAGTTGTTTTTTTTATTTTGGTTTCTGTTTTTTTAAGTTGATTAGGTCAGTGTCATGTTGAATATCCTTTTATTGATTTGAGAGTTGTTTTTTCTTTTTTGTATTTTTTTTCTGCTTTTTTAATTGTTTTCTCTCGATTTTTAACTAAATTTATTTTTTCTTAGTAAACTTAGTATAATTTATTATATTGGATTTAGGATCCTGGGATTTTTGTTTACTTTTAATTATTTTCAAGGTTACATGATAGGTTTTTCTAATAATTATCTTTGTAGATATATGGATTGGTTTCATAATTTTAATTGTAGTCTGTTATTTGGTGTTTTATTTTTTGTTTTTATGGTTATTGTTAATCTTTTTGTTAATTCTTATTATTTTAAGAGTCATAATATTGAGTATCAGTTTGGTGAGTTTTTATGTAGTTTGTTACCTTTATTTATTTTGGTTTTTCAAATGTTTCCTTCTTTATCTTTGTTGTATTTTAGTGGTTTGTCTTATTTAGATAGTAGTTTAACTGTTAAAGTTGTTGGTCATCAATGGTATTGAAGTTATGATTATAGGGATATCGGTATTGAGTTTGATTCTTACATGAAGTCTATTGATTCTTTATTGATTGGTGAGCCTCGTTTATTAGAAGTTGATAATCGTTGTGTTGTTCCTTGTGATACTAATGTTCGATTTTGTATTACATCGGCTGATGTTATTCACTCTTGATCTCTTCCTTCTTTTTGTATTAAACTTGATGCTATGAGTGGTATTTTAAGTACTGTTACTTGTAGTTTTCCTATGGTTGGTGTTTTTTATGGTCAGTGTTCTGAGATTTGTGGTGCTAATCATAGTTTTATGCCTATTTGTTTGGAGGTTTCTTTGTTGGAAAATTTTAAAGATTGATGTTATTTAATGTCTAGTTAATTTTGAGGTATTAGTATATTTTAGTATTATTCTTTTTCGAGGAGTCGGATTTATACCTTTATTGAATTAGCATAATTTAATGTATTTGTTTTAAGCGCAAAAGATTTTATTCAATTTTACTCTTTTAGTTTATATAAAATATGACTTTGAAGCAGTTAAGAATCGTAGAGTATACTTTTTTTTTATATATATATTAGTATTGCATACTATGTTAGGATATTTTCAAAGATTTTGATAAATAGAAACAAAGTGTTTAAGGTGTGGTTTTTTTTTTTGTTACAAAAATAATTTTACTGCTCTTAGTGTTGATACATCGAACTTTGTGATATCTGTTTTTAATTTTTATATTAGAAAATTATATATTGTTTTTTTTTTTTGTAGTTTTAATAATTTGAAGTTTTTCTGTTTCAAGTTTTATAACTTTACTACTTTTCTTTTCTTTTTTTCTTTTTAATTATAATTCTTTATAGTTTTTATTATCTAGCAATTAGTAAATTAATAAATTATGTTTTTTTTTTTAATATAAATGAATTACTAATTATCTGGTCAAATGTTTATTAAAGACTTAGGATTTATATTAAATCTGTCTTCTGCCCTATGGTTTTTTTAAATGGCAGTCTTAGCGTGAGGACATTAAAGTAGCAAAATAATTTGTGCTTTTATTGGGTTCGAGTATGAATGAAGTTTTGGCTGGTGATATTTTTTTTTTTTTTTGAATTTAATATTCATCTAAGAAGAGATGTTTATAATAAAACAAAGATAAGTCTTCGGAAATTTTATTTCTATTAAAAATTTTTTTTTTTAGTAATTTATCTAGGGAAGATTATTATATAATTTTTTTTTACTATTTTTAATTTAAAAAATTACTCCGGAGTTAACAGAAAAACATGCCTTATGTAGTTCTTATATTTTGGTAAGTTTTACATCGATGTTGTATCTTTATTAGCTGAAGAGGAGAAATTTCAGTTTTTTAGACTGTTCTTCTTTTAATAAATAAAACGTGATATTAGTTTAATTCATCGTGAGATAGAATTGTTTATCTTGTTTATTATTTTTTTTTATCGGGATTAGTACGAAAGGAATTTCACTATAATTTTAAATTTTTTAATCTTTTTTTTAATTTTTTTTGTTTATTTTTTTCTTGTCTTAGTTTTCTTGTTTTTGATCCTTTAAAGAGTGCTTTTTTTTTGGTTCTTTCTTTAATTTTTTTGGTTTTTTTTATTTCTTTTGGTTTTTATGTTTGGTTTTCTTATTTTATTTGTTTGATTTTTTTGAGTGGTATTTTTGTTATTATTGTTTATTTTTCTAGTTTTTCTAAATATATTTATGTTAATATTAATTTTTTTCTTGTTCTTTTTGTTTTCTTGTTTTTTTTTTTCTATTCTTTTTTTTTCTTTTTAGATCCTAGTTACTATAATTCTTTAAATTTTTTTTATTATGATTTGTTTTTTTCTTTTATTTTTTGGGTTGTTTTTTGTTTGTTTTTTTTTATAAATTTTATTAGTTTTTTTCTTTGTTTTTCTGGTGCTCTTCGACTATATTAATTTTGGTTTATTAGTATAATGAGTATATTTGATTTCCAATCAAATGGTTATTAAACTATGCTATTTTAGTTTATGAAAAATGTCTAATTTGTAATTAGAAGAATTTTTAGCAACTTTCTGGTTTTTGTTTTTTATAGTACTAATCATAAAGATATTGGTAGTATTTATTTGATTTTTGGTTTATGGGCTGGTATAGTTGGTTCTGCTCTTTCTATAATTATTCGTATCGAGTTAAGTAAACCTGGTATGTTTATTGGAGATGGTCAATTATATAATTCTATTTTAACTGCTCATGCTATCTTGATAATTTTTTTTATGGTTATACCTAGTATGATTGGTGGTTTTGGTAATTGGATGGTTCCTTTAATATTAGGTGCACCTGATATAAGTTTTCCTCGATTAAATAATATTAGTTTTTGATTGTTGCCTGCTTCTATTTTTTTGGTTTTTTTGGCTTGTTTTGTTGATAATGGTTTGGGTACTAGTTGGACTATTTATCCTCCTTTATCTACTTCGGGTCATCCTGGTTCTAGTGTTGATTTGGCTATTTTTAGTTTACATCTTTCTGGTATTAGTTCTATTTTAGGTGGTATTAATTTTATGTGTACTGTTAAAAATTTACGTTCTAGTTCTGTTTCTCTTAATAATATGAGTTTATTTATCTGAACTATTTTTGTTACTGTTTTTTTATTGGTTTTGTCTTTACCTGTTTTAGCTGGTGCTATCACTATGTTGTTAATTGATCGTAATTTTAATGGTTCTTTTTTTGATCCTAGTTTTGGTGGTAATCCTTTGATTTATCAGCATTTGTTTTGGTTTTTTGGTCATCCAGAAGTTTATATTTTAATTTTACCTGCTTTTGGTATTATTAGTCAATGTACTTTGTATTTGACTGGTAAAAAAGAAGTTTTTGGTTATTTGGGTATGGTTTATGCTATTTTAAGTATTGGTTTAATTGGTTGTGTAGTTTGAGCTCACCACATGTATACTGTTGGTATAGATTTTGATTCTCGTGCTTATTTTACTGCTGCTACTATAGTGATTGCTGTTCCTACTGGTGTAAAAGTTTTTAGATGGTTAGCTACTTTTTTTGGTACTGTTATAGTTTATCAACCTTTGTTATTTTGAGTTATAGGTTTTATTTTTTTATTTACTATTGGTGGTTTGACTGGTGTTATATTATCTAATTCTAGAATTGATATTATTTTACATGATACTTATTATGTAGTGTCTCATTTTCATTACGTTTTAAGTCTTGGTGCTGTTTTTGGTTTGTTTGCAGGTGTTACTTTGTGATGATCTTTTATTACTGGTTTTGTTTTAAATAAAATTTATATGTATTCTGTTTTTTTTTTATTTTTTATTGGAGTTAATATGACTTTTTTTCCTTTACATTTTGCTGGTTTACATGGTTTCCCACGAAAATATGTAGATTATCCAGATGTTTATTCTTTCTGAAATGTTTTATCTTCTTTTGGTTCTCTTATTAGTATTTTTTCTCTTTTTTTTTTTGTTTTTGTTCTATTAGAATCTTTTATTAGTTATCGTGTTTTAGTTGTTGATTACTTTAATGGTGTTAGACCTGAAAATGCTAATTTAGGTTATAATTTTTATCATAGTTTCCAAGATGGGGTTTATTTGAGAGTGCCTCATAATTAATTGTTTTTATTTTTTATTGGTATTTTTTTTCTTTTTTACAAATTTCGACGTTTTATTTTTGTTATTATTTCTTTTGAATTTTTAATAATGGGAGTTTTTTATTTGTTTTCTTTTTTTTTTGGTTTTTTTTCTTTTTTTTATTTTTTATGTTTTAGTGTTTTTTGTAGTCTTATGGGTGTTGTTTTAATAGTTTATTTTATTAAGTTTTATGGTTGTGATTATGTTTTTTTTTAAAATCACATAATATCATACCCCAATCGAGTGGTTAGCTTAAGTTTAAAGCACCGGATTTTTAATCCGGGGATTAATCTGCTTAAAACTGTTTTTATTTTGATTTGAAATCAAAATTTGGATTTTTCCGCAGTTTTTGTCTTTATTTTTGATTTTTTTTTATTGTTTTTTGTTTTTGTTTTTTGTTTTTGTTTTTTGTTTTGTTTTTGTTTTTTGTTCCTTTTTTTAAGTTTTCTTTTTTTTTTTTTGATTTTGGTTTTATTGTTTTTAAATTTAATTTTTATTTAAATAGTATTATTTTTTCTTTTGTTTTGATTTTGATTTCTGTTAGTGTTTTTTTTTATAGTCTTTATTATCTTAATATGGAAATTAATTTTTTTTATTATTTTTTTGTTTTACTTGTTTTTATTTGTAGTATATTTTTTTTGGTTTTTTGTGATAGTGTTTTTTTTGTTTTGCTTGGTTGAGATTTGTTAGGTATTTCTAGTTTTTTTTTGGTTCTTTTTTATAATAATTGGGATAGTTGTAGTGGTTCTATGAATACTGTTTTAACCAATCGTATGGGTGATTTTTTTATTTTTGTTTTTTTTTCTTTATCTTTTTTTACTTTTTTTAATTTTTTTAGTTTTTCTTATTTTTGTTTTTATTCTTCTTTTTTTCTTATTTTGGCTGCTTTTACCAAGAGTGCTCAGTTTCCTTTTGGTGGTTGATTACCTAAGGCAATGAGTGCTCCTACTCCTGTTAGTTCTTTAGTGCATAGTAGTACTCTTGTTACTGCTGGTATTGTTTTGATGATTAAATTTAATGTTATTATTATGAGTTCTTTTCTTTTGAAGTTGGTTCTTATTTCTGGTGTTTTTACTATGTTTTTTTCTAGTTTTTGTGCTTTATATGAGAATGATTTAAAGAAGGTTGTTGCTCTTAGTACTTTGTCTCAAATGGGTCTTTCTATGGTTTCTTTTGGTTTTGGTTTAAGTTTTCTTTGTTATGTTCATTTATTAAGTCATGCTATTTTTAAGAGTTGTCTTTTTATACAGATTGGTTATTTAATTCATTGTTCTTTTGGTCAACAGGATGGTCGTGGTTATTCTTTTGGTAATTTACCTTATTTTATTCAGCTTCAGATTTTGATTACTCTTTTTTGTTTGTGTGGTTTGTTTTTTTTGAGTGGTTCTGTTAGCAAAGATTATATTCTTGTTTATTTTTTTTCTAATTATTTTATGTTGTTTTTTTCTTTTTTTTTTTTTATTTCTGTTTTTATTACTTTTTTATATAGTTATCGTATTTGAAGTAGTCTTTTTTTAACTTTTTTTAATTCTTTATATTATAGCTGTAGTAGTTTTTTATTTTTTTTTACTAGTATTCCTTTAGTTTTTTTTTCTTTGTTTTTTATTTGGTGGTTGAATCTTAATTTTTTTAGAATTCCTGTTGTTTTTGTTTATGTTGATTTTTATTTTTTTTTTTTTTTTATTTTATTGTTTTTTTTTTTTTATTTTATTGTTTTCAAGTTTTTATCTTTTTCTGTTTATTGTTTTTTGATAGATTATTTTCCTATTTTATTTACTCGTCTTTTTTATGATTTTAAGTTTTTTGATTTGTTTTTGAATAAGTTAAATTTTACTTTTTTTTCTTTTTTTTCTTTTTCTAGTTTTATTTCTATATCTTCTTATTTTAATAAGTTTAATTTTTTAGTTGTTTTCATTTTTCTTATTTTTATTGTTTTTTAGATATCTAATTTATTTTTTTAGTTTTTTGAAGTTTTTTTTTTTGTTGATTTTTTTTTTTTTTTATGATTTTTTTTTTTTGTTTTTTTCTTTTGCTTTTTGTTTTTTTTGTTTTAGTTTTTTTTGTTGGTCTGGTAATTTTTTTTTAATTGATTCTTATTTTTATGTTGCTGTTTGTTTTATATCTGTTTTTATTTTTTCTTTGGTTTTGGTTTCTGAGCGTCATCGTGTTATTGTTTTTTTTTCTAAGGTTCTTTTAATTATTTCTTTTTTTTTTTTTTTTTCTTATAGTGTTTTTTATTTGTATGTTTTTTTTGAGCTTTCTATGGTTCCTATTATTATTTTAATTCTTGGTTATGGTTATCAGATTGAGAAGGTTAATTCTTTTTTTTATCTTGTTTTTTACGCTACTTTTTGTAGTGTTCCTTTTCTTTTTGTTTATTTTAGTTTGGATTTTTTTTTTGTTGTTCCTTATTTTGATTGTTTTATTTCTTGAGAGATGGTTTTTATTATTAGTTTGGCTTTTATAATGAAATTTCCTGTTTTTTTTTTACATCTTTGGTTGCCTAAAGCTCATGTTGAAGCTCCTACTTCTGCTAGTATTTTGTTAGCTGGTTTGTTATTGAAGTTTGGTACTGTTGGTTTTGTTCGTATTATAAAGAGTCTTAGTTATTGTCATATTAATTATTGGTTTTTTTTTTCAGTTTTGGGTATGTTTATTTCTTGTTTTGTTTGTGTTTTTCAGAGTGATTTTAAGTCTTTAGCTGCTTATTCTTCTGTTGTTCATATGAATTTTTTGTTGTTTTTTCTTTTGTTTTTTGGTTTATATTCTAAAACTGGTAGTTTTTTAATAATGGTTTCTCATGGATATACTTCTTCTGTTATGTTTTATTTTATTGGTGAGTTTTATCGTTCTTTAGGTAGTCGAATGATTTATTTTTTGAATAGTTTTATGTCTTCTAGTTTTATTTTTTCTTTTTTAATTTCTTTGGTTTTTTTATCTAATTGTGGTATGCCTCCTTCTATTTCTTTTTTTTCTGAGTTTTTTTCTTTTTCTGGTTTTTTTTCTTTGTTTTATAATGTTTTTTTTTTGGTTTTTTTTTATTTTTTTGTTTCTTTTTATTATTGTGTTTATATTATTGTTATTTCTTTTTTAGGTAAGAAGTTTTTTTTTTTTAAGAGTTGATTTTTTTTTTGATCTCTCCCTTTAATTTTTTTTTGTTTTAATGTTTTTAGTTTTTTTTTGTTTTTTTAATAGATTTAAGTTAAGTTAAACTATTAGTCTTCAAAACTAAAAATTTTATCTATAAGGTATTTAGTAGGAATTTTCTATATCCAATTGCGGTTTGGAAGTTTTTTTACCTTAACAAATTTTAGGCGAGTCTTCTAAACTTGTTTTGGGTTTTCCCGTTTGTTTTTTAAGTTTTTTCATAATTTCCATGTTTTAAGCTTTTCTACTTATCCTTTTTTTATGTTTATTTCTTTAAGTTCTCTTTTTTCTTCTTTTGTTGTTTTTTTCAAGTTCGGTATTTTCTTTTTTCTTTTTTTTTCTTTTTTTTCTTTTTTATTTCTTATTTTTTGTTGGTTTAAAGATATTTGTATGGAGGGTCTTTGTGGTTATCATAATTTTTATGTTATAGATGGTTTTAAGTTTGGTTTTGTTTTGTTTATTTTTAGTGAATTTATGTTTTTTTTTAGTGTTTTTTGGTTTTATTTTGATTCTGCTTTGGTTCCTGCTCATGAGATTGGTTGTGGTTGGGGGTTTTTTGGTTTGGATAAGATTAATCCTTTTGGAGTCCCTCTTTTAAATACTGTTATTCTTCTTAGAAGTGGTGTTACTGTTACTTGGTCTCATTATTGTCTTCTGAATAATTTTTATTGTTTAGATGGTTTAATTTTGACTATTCTTCTTTCTTTTGTTTTTATTTTGGTTCAGTTTTTCGAGTATAAGAGTTCTAGTTTTTCTATCTCTGATGGTGTTTATGGTAGTATTTTTTATTTTTCTACTGGTTTTCATGGTTTTCATGTTATCCTAGGTGCTGTTTTTCTTACTTATAATCTTTTTCGTTTTTTATTTTATCATTTTAATTATTCTCATCATTTAGGTTATGAGTTTTCTATTTTATATTGGCATTTTGTAGATGTTGTTTGGTTATTTTTATTTGTTTTTGTTTATTGGTGAGGTTATTAGGTTTTATTTTTACTTTTTGGATTTTTTTAATTTTTTTGATTTTTTTCTTTTTGTTTTTGTTTTACAGTTTATTTTTTGTCAAAAGGATAGTTTAATTAATGTTTTTTTTAATAAGTTTTTTTCTTTTTTAGTTGGTGTTTTTTCTTATAATTCTTCTTGTTTCATTAGATATATTTTTTCTTCTTTTATTTTTGTTTTTTTGTTGATTTGTTGTTTTGGTGGTTATTTTAGTTATTCTTTTTGTCCTTTAGGTATTATTGAGTTTACTTTTTTTTTTTCTTTTGTTTCTTGATTTTCCACTTTTTTGTTTTTGATTTCTAGTCAGAAGTTTTCTGTTTATATAAAGAAGTCTGGTGATGGTTTTTTTAAGACTTTTTTTTTGTTATTTGTTGAGATTATTAGTGAGTTTAGTCGCCCTATTGCTTTGAGTGTTCGTTTGTTTGCTAATATTATAGTTGGTCATGTTATTAGTGCTTGTTTTTATGTTTTTTTTGAGTGTGTTTTTGGTTTTTCTTTTTTAATTGTTTTTGCTATTGTTTTTGAGTGTTTTGTTTTTATTTTACAGAGTTATATTTTTTCTCGTTTAATTTATTTATATATTAACGAGTAGCTTTTTAGTTTATTTAAAATTTTTACTTGTGGTGTAAAAGAAATTTGAGCTTTGTAAGTTAGTTTAAGTAGAATTTTTGTTTTTGGTACAAATGGTTATCTTACATTGAGGATTATTTTAATTTAGAATATTTAGCTGTTAACTAAAAGGTTTATCTTCATAAGAGTTTAGTTTATATTTAAAATATTAAATTGTAAATTTAAAGTTTTTTGCTCTTGCAGTAATTAGTTTAATTAAAATATAACATTTGGATTGTTAAGTTTTTTTACTGATTTTTCTTTTATTTTTTTGTTATTATTGTTTTTTTTTTAAATTGTTTTATTTGTAATATTGTTTTTTGATGGAGTATTTTTTTTTTAATGACTCTTGTTTTTGTTTTTTTAAATTTTAATAATTCTTATTCTTCTATTAATTATTTTATTTTTCAGGAGTTTCTTGGTTTGCTTTTTGTTTTTTTTTCTTTTGGTGTTCTTCAATTTTTTATTATTTTATTAAAAGTTGGTGTTTCCCCTTTTCATTTTTGGTGTTTAAATATTTTTAATGGTCTTAGAGGTTTTAGTACTTTTTGATTTCTTACTTTCCAGAAGTTACCCTATTTTCCTGTTTTTTCTTTTATTTTCGATTATAGTTTTTTTTTTTTTCTTGTTTTTGGTATTATTTTTTGTTATTTTAATCTTTTTTTTTGTAAATCTTTTAAGAGCATAGTTTTTATTTCTTCTGTTGAGTCTTTTAATTGGTTATTGATTTCTCTTTTTTCTTCTTTGTTTTCTGGTTTTTTTTTGTTTCTTTATTATGTTTTTGTTATGTTTTTTTTGTTGGATTATAGTTCTACTAAAGGTTATGATTTTTATAATTGGGAGTTGGTTTTTCTTTTTATAAATTTTCCTATGACCATTACTTTTTTTATTAAAATTTTTTCTATTATTTTTTTTTTTAATATTAGTTCTTTTTATTTGTTGTTTGTTTTATTTTTAATGGTCTTTTCTGTTTTTGGTTTTGGTTTTTGGTTTTTTAATGTTGGTTTAAAATTTAGTTATTATGGTTTTTATAATTTTAGTTTTTTTTATTTTGTTTTTTTTCCTTTGATGTTTTTTTGTCTTTTTTAAAAGAGTTTTAGTTTATATAGAATATATCACTTACAATGATGGGGTTTAAACTCTTACCAATTTAGTAAAATTTTATTATATTGCTTTGATATGGCAAAGTTCTTTTTGATTTGGTATTTTTTGTTTTGTTTTTAGTAGCTCTTTTTTCTTTTTTGTTTGCTTTTTTTTTTTATTTGTTTGTTTATTTTGCTTCTTTTTTTGATTTTTATTTTTGTAAGTCTTCTTCTTTTGAGAGTGGTTTTATGAGTGTTGGTTTAATTCAGAATTCTTTTAGAATTCACTTTTTTGTTATTATAATTATGTTTGTTGTTTTTGATTTGGAGATTGTTATTTTTATTGGTATTCTTATTTCTGATTTAAATTCTTTTGTTTGTTTTTTTTTTTTGTTTTTTTTTTTGTTCTTGTTTTTTTATATGGAGTGGTATTATGGTAAGCTTGTTTGGAATTTTTAATAGTAAAAAACTTTATTATAATTTAGTATATCTCGTTGTCGTTGAGAAGGTTTTAAGTTTTATCTTATTATTATATTTTTTTTTTTTCTTGTTTTTAGTATCAAAAGCCGATTGGGGTTTTGATATATTATATATTATATATTATAAAAATAATATAAATATAATATATTTATTAATTATATTTATATATAAATAATTATATTTATATATATAAATAATTATATTTATATTATTTTTATTATGTATGTATRTATWTTTATGTTGATATTAATTAGTTAATATCATATCCTTGATTTAGGATAATTGTTTGAGGAGAATTTTATTAATTAGGTAAACTTGTTTCATTTAAGCTGATAAACTTTGAACTTTGTTAAGTTTCAAAAGTTTCAGGAAAACAAGTTTACCTAATTAATGATTTTATTTTAATTGAAATTATATGTCTATAAGTCCAATTAAAATAAAATTTTGTAATAAAATTNNNNNNNNNNNNNNNNNNNNNNNNNNNNNNNNNNNNN
>Iran_Human_54
GTCGTTTATTTTTCGATTTTTTTATTTATGATTTTATTAGTTTTTTTTGTTGTTTTTTTTGTTATGCAGAGTATTGCTTTTATTACTTTATATGAGCGTCATTTGTTGGGTCTTAGTCAATCTCGACTTGGTCCTACGAAGGTAGGTTTTTTTGGTGTTTTACAGGCTATTGTGGATGGAGTTAAGCTTTTGAGTAAAGAACAATTTTTACCTTATAATTCTTCTTATTTTTTTTTTTTATTTATTCCTTCTGTTTCTTTTTGTTTGATATATTTGGAGTGGTTTGTTCTTCCTTTTTTTTTTGATTTTTTTACTTTTGATTATTCTGTTTTGTTTTTTCTTTGTTTAGTTGGTTTTTCTGTTTATACTACTTTAATTTCTGGAATTGTTTCTAAATCTAAGTATTCTATAATTGGTTCTATTCGTGCTAGTAGTCAGAGTATTTCTTATGAAATTTCTTTTACTTTTTTTGTTTTTTGTGTTGTTCTTCATGTTGGTGTTTTTAGTTTTTTTAGTTTTTTTAGTCTTAGTATAATTGTTCTTTTTTTTCCTTTTCTTATTATAATTATTGGAGAGCTTAATCGTGCTCCTTTTGATTTTTCTGAGGGTGAGAGTGAACTTGTTAGTGGTTATAATATTGAATGTTCTAGTGTTGCTTTTGTTCTTTTGTTTTTGAGTGAATATGGTGTTTTGATTTTTTTTTGTGTTCTTTTTTCTTTTTTATTTTTTAGTGGTTCTGTTTTTATGTCTTTTGTTATTTTTTCTTTTTTGATTTTTATTCGTAGTTCTTTTCCTCGTTATCGTTATGATATGATGATAGGGTTTTTTTGATTTATTATGTTACCTATTTCTATGATTTTGTTTTTATTTTTTTGTTTGTTATTTTTTTAGGGATTTAGTTTATATTAAAATGTTTGTTTTGCATACAAAAGAATTTTTTCTCTGGATTTTTTTTTTTAGTTTATAGATTTGATTATGGTCATTGTAATGATAAAATGGTGTTATATAATTTTTAATCACTTGAGTGGACAATGTTTTTCTATCCCGGCAATGTATTGCTTGTATAAACTCAGTACCAGAATAATCGGATAGACTGAGTAAGCTTATACCCTAAATGTGTTTTGGCCATGGTTTTTTTTTTGATTTTTTTAGAACTGTTTAGTGCAATGTGCAGTTTTTTTTTGTTGTTTTGTCTTGGTCAATAAGATTAGACAAATGACCTGGATTAGTACCCAGTTAATCTAAATTTAAAAGTTGCAGGAGTAAAGTAATATTTAAACTGTAATAATATTGGCGGATTTTTTAATTATCTTTGGAGGTTGAGCTGTAATTGAGAACCCTCATTATCAGCTTTGATTTTTGTCGCATGTATGATCGTTTATGTCCTTCTTAAAGAGGTGCATTAAAAATTATTTGGTGTTTAATCAATGATATTTATTAAAACAGATAAATACCTGGTATATATCAAAGTTTTCGTTTGACCTACAATATCTTATGTTTCGGATAAGGGGGAGAGATTCTTCTTTGAAGTTGTAAAAGACAGTAAATGCTTTTTAATGTAGCATTGAAGTATTTAGAGAAATCGTACAAATCATCCATCAATTGCCCACAGGGGAGTAAGTTGTAGTAAAGTAGGTGTAGGGGAATCTGTACCTAGTTTAAGTTGGTTATATTTTAATAATTTGGTTTTTTTCCAAGTGTTTTTTCCTTCTTTAATAAGTTAGTATATTTCAGTACATTGGGTTCATATCCTAAAGGAGAATTTTCACTTATTTTTCTTTTGTTTTTCTGTTTAATTTTTTTTTTTTTAAGGGYNNNNNNNNTAGGTTCTTGTGAGTTATTAGTATAAGAAGTATTTTTAATTGCAAATTAAAAGGTTGATAGCTTTTTTTATTCTTTTAAGTTTTTAAATGTTCCTGTTAGTTTTTCTTTATCTGTTTTGTGGAATTTTGGTAGTATTTTGGGTATGGTTCTTTTTTTTCAGATTTTTAGTGGTTTGTTTTTATCTTTTTATTATGTTGCTGATGGTTTTAATTCTTTTTCTAGTGTTCAGTATATTATAAGTGATGTTAATTTTGGTTGGGTTTTTCGTATTTTACATTTTAATGGTGCTAGCTTATTTTTTTTTTTTTTGTATTTGCATTTTTTTAAGGGTCTTTTTTTTTGTAGTTATCGTTTGTCTGGTACTTGGATTGTTGGTTTAACTATTTTTTTTTTTGTTATAATGGAGGCTTTTATAGGTTATGTTTTGGTTTGGGCTCAGATGAGTTTTTGAGCTTCTGTTGTTATTACTAGTCTTTTAAGTGTTATTCCTTATTTTGGTTTTTCTATTGTTTATTGAATTTGGAGTGGTTTTTCTGTTGTTAATTCTACTCTTAAGTTTTTTTTTGTTATTCATTTTTTAATGCCTTGATTGGTTTTTCTTTTAGTTTTTGTTCATTTGTTTTTTTTACATTCTACTGGTAGGACTTCTGTTCTATATTGTCATGGTGATTATGATAAAATTAGTTTTTTTCCTTATTATTTTTATAAAGATTCTTATAATTTGGTTGTTTTTTTCCTTTTTTTTATTTTTTCTTTTTTTTTTCCTTTTTTACTTGGTGATCCTGAAATGTTTGTTGAGTCTGATCCAATAGTTAGACCTGTACATATTGTTCCTGAGTGATATTTTTTGTTTGCTTATGCTATTTTGCGTGCTATTCCTAATAAAGTTTTAGGTGTTTTTTTTCTTGTTTTTAGTATTTTTATTTTTTATTTCTATGTTTTTTTTAATAATTATTATAGTGTTCTTGATAATTTGAATTTTTTTTTGGTTGTTTTTTTTATTTTGGTTTCTGTTTTTTTAAGTTGGTTGGGTCAGTGTCATGTTGAATATCCTTTTATTAATTTGAGAGTTGTTTTTTCTTTTTTGTATTTTTTTTTTGCTTTTTTAATTGTTTTTTCTCGATTTTTAACTAAATTTATTTTTTCTTAGTAAACTTAGTATAATTTATTATATTGGATTTAGGATCCTGGGATTTTTGTTTACTTTTAATTATTTTCAAGGTTATATGATAGGGTTTTCTAATAATTATCTTTGTAGATATATAGATTGGTTCCATAATTTTAATTGTAGTTTATTATTTGGTGTTTTATTTTTTGTTTTTATAGTTATTGTTAATCTTTTTGTTAATTCTTATTATTTTAAAAGTCATAATATTGAGTATCAATTTGGTGAGTTTTTGTGTAGTTTGTTACCTTTATTTATTTTGGTTTTTCAAATGTTTCCTTCTTTATCTTTGTTGTATTTTAGTGGTTTGTCTTATTTGGATAGTAGTTTAACTGTTAAAGTTGTAGGTCATCAATGGTATTGAAGTTATGATTATAGAGATATTGGTATTGAGTTTGATTCTTATATGAAGTCTATTGATTCTTTATTAATTGGTGAGCCTCGTTTATTAGAAGTTGATAATCGTTGTGTTGTTCCTTGTGATACCAATATTCGATTTTGTATTACATCAGCTGATGTTATTCATTCTTGATCTCTTCCTTCTTTTTGTATTAAGCTTGATGCTATGAGTGGTATTTTAAGTACTGTTACTTGTAGTTTCCCTATGGTTGGTGTTTTTTATGGTCAGTGTTCTGAAATTTGTGGTGCTAATCATAGTTTTATACCTATTTGTTTGGAGGTTTCTTTGTTGGAAAATTTTAAAGACTGGTGTTATTTAATGTCTAGTTAATTTTGAGGTATTAGTATATTTTAGTATTATTCTTTTTCGAGGAATCGGATTTATACCTTTATTGAATTAGCATAATTTAATGTATTTGTTTTAAGCGCAAAAGATTTTATTCAATTTTACTCTTTTAGTTTATAAAAAATATGACTTTGAAGCAGTTAAGAATCGTAGAGTATATTTTTTTTTTATATATATATTAGTATTGCATACTATGTTAGGATATTTTCAAAGATTTTGATAAATAGAAACAAAGTGTTTAAGGTGTAGTTTTTTTTTTTGTTACAAAAATAATTTTACTACTCTTAGTGTTGATACATCGAACTTTGTGATATCTGTTTTTAATTTTTATATTAGAAAATTATATATTGTTTTTTTTTTTTGTAGTTTTAATAATTTAAAGTTTTTTTGTTTTAAGTTTTATAACTTTACTACTTCTCTTTTYTTTTTTTTTTTTTAACTATAATTCTTTATAGTTTTTATTATCTAACAATTAGTAAATTAATAAATTATGTTTTTCTTTTTAATATAAATGAATTACTAATTATCTGGTCAAATGTTTATTAAAGACTTAGGATTTATATTAAATCTGTCTTCTGCCCTATGGTTTTTTTAAATGGCAGTCTTAGCGTGAGGACATTAAAGTAGCAAAATAATTTGTGCTTTTATTGGGTTCGAGTATGAATGAAGTTTTGGCTGGTGATATTTTTTTTTTTTTTTGAATTTAATATACATCTAAGAAGAGATGTTTATAATAAAACAAAGATAAGTCTTCGGAAATTTTATTTCTATTAAAAATTTTTTTTTTTAGTAATTTATCTAGGGAAGATTATTATATAATTTTTTTTTACTATTTTTAATTTAAAAAATTACTCCGGAGTTAACAGAAAAACATGCCTTATGTAGTTCTTATATTTTGGTAAGTTTTACATCGATGTTGTATCTTTATTAGCTGAAGAGGAGAAAATTCAGTTTTTTAGACTGTTCTTCTTTTAATAAATAAAACGTGATATTAGTTTAATTCATCGTGAGATAGAATTGTTTATCTTGTTTATTATTTTTTTTTATCGGGATTAGTACGAAAGGAATTTCATTATAATTTTAAATTTTTTAATCTTTTTTTTAATTTTTTTTGTTTATTTTTTTCTTGTCTTAGTTTTCTTGTTTTTGATCCTTTGAAGAGTGCTTTTTTTTTGGTTCTTTCTTTAATTTTTTTGGTTTTTTTTATTTCTTTTGGTTTTTATGTTTGGTTTTCTTATTTTATTTGTTTGATTTTTTTGAGTGGTATTTTTGTTATTATTGTTTATTTTTCTAGTTTTTCTAAATATATTTATGTTAATATTAATTTTTTTCTTGTTTTTTTCGTTTTCTTGTTTTTTTTTTTTTATTCTTTTTTTTTCTTTTTAGATTCTAGTTATTATAATTCTTTAAATTTTTTTTATTATGATTTGTTTTTTTCTTTTATTTTTTGGGTTGTTTTTTGTTTGTTTTTTTTTATAAATTTTATTAGTTTTTTTCTTTGTTTTTCTGGTGCTCTTCGACTATATTAATTTTGGTTTATTAGTATAATGAGTATATTTGATTTCCAATCAAATGGTTATTAAACTATGCTATTTTAGTTTATTTAAAATGTCTAATTTGTAATTAGAAGAATTTTTAGCAACTTTCTAGTTTTTGTTTTTTATAGTACTAATCATAAAGATATTGGTAGTATTTATTTAATTTTTGGTTTGTGAGCTGGTATGATTGGTTCTGCTCTTTCTATAATTATTCGTATCGAGTTAAGTAAGCCTGGTATATTTATTGGGGATGGTCAATTATATAATTCTATTTTGACTGCTCATGCTATTTTGATAATTTTTTTTATGGTTATACCTAGTATAATTGGTGGTTTTGGTAATTGAATGGTTCCTTTGATATTAGGTGCACCTGATATGAGTTTTCCTCGATTAAATAATATTAGTTTTTGATTGTTACCTGCTTCTATTTTTTTAGTTTTTTTGGCTTGTTTTGTTGATAATGGTTTGGGTACTAGTTGAACTATTTACCCTCCTTTATCTACTTCAGGTCATCCTGGTTCTAGTGTTGATTTGGCTATTTTTAGTTTACATCTTTCTGGTATTAGTTCTATTTTAGGTGGTATTAATTTTATGTGTACTATTAAAAATTTGCGTTCTAGTTCTGTTTCTCTTAATAATATGAGTTTATTTATTTGGACTATTTTTGTTACTGTTTTTTTGTTGGTTTTGTCTCTACCTGTTTTAGCTGGTGCTATTACTATGTTATTAATTGATCGTAATTTCAATGGTTCTTTCTTTGATCCTAGTTTTGGTGGTAATCCTTTGATTTATCAGCATTTGTTTTGGTTTTTTGGTCATCCAGAAGTTTATATTTTAATTTTACCTGCTTTTGGAATTATTAGTCAATGTACTTTATATTTGACTGGTAAAAAAGAAGTTTTTGGTTATTTGGGTATGGTTTATGCTATTTTAAGTATTGGTTTAATTGGTTGTGTAGTTTGAGCTCATCACATGTATACTGTTGGTATAGATTTTGATTCTCGTGCTTATTTTACTGCTGCTACTATAGTGATTGCTGTCCCTACTGGTGTTAAGGTTTTTAGATGGTTAGCTACTTTTTTTGGTACTGTTATAGTTTATCAACCTTTGTTATTTTGAGTTATAGGTTTTATTTTTTTATTTACTATTGGTGGTTTAACTGGTGTTATATTATCTAATTCTAGAATTGATATTATCTTACATGATACTTATTATGTAGTGTCTCATTTTCATTACGTTTTAAGTCTTGGTGCTGTTTTTGGTTTGTTTGCAGGTGTTACTTTGTGGTGATCTTTTATTACTGGTTTTGTTTTGAATAAAATTTATATGTATTCTGTTTTTTTTTTATTTTTTATTGGAGTTAATATGACTTTTTTTCCTTTGCATTTTGCTGGTTTACATGGTTTTCCACGAAAATACATGGATTATCCAGATGTTTATTCTTTTTGAAATGTTTTATCTTCTTTTGGTTCTCTTATTAGTATTTTTTCTCTTTTTTTTTTTGTTTTTGTTTTATTAGAATCTTTTATTAGTTATCGTGTTTTAGTTGTTGATTACTTTAATGGTGTTAGACCTGAAAATACTAATTTAGGTTATAACTTTTATCATAGTTTTCAAGATGGGGTTTATTTGAGAGTGCCTCATAATTAATTGTTTTTATTTTTTATTGGTATTTTTTTTCTTTTTTATAAATTTCGACGTTTTATTTTTGTTATTATTTCTTTTGAATTTTTGATAATGGGAGTTTTTTATTTGTTTTCTTTTTTTTTTGGTTTTTTTTCTTTTTTTTACTTTTTATGTTTTAGTGTTTTTTGTAGTCTTATGGGTGTTGTTTTAATAGTTTATTTTATTAAGTTTTATGGTTGTGATTATGTTTTTTTTTAAAATCACTCAATCTCAAACCCCAATCGAGTGGTTAGCTTAAGTTTAAAGCACCGGATTTTTAATCCGGGGATTAATCTGCTTAAAACTGTTTTTATTTTGATTTGAAATCAAAATTTGGAWTTTTCCGCAGTTTTTGTCTTTATTTTTGATTTTTTTTTGTTGTTTTCTGTTTTTGTTTTTTGTTTTTTTTTTTTGTTTTGTTTTTGTTTTTTGTTCCTTTTTTTAAGTTTTCTTTTTTTTTTTTTGATTTTGGTTTTATTGTTTTTAAGTTTAATTTTTATTTAAATAGTATTATTTTTTCTTTTGTTTTGATTTTGATTTCTGTTAGTGTTTTTTTTTATAGTCTTTATTATCTTAATATGGAAATTAATTTTTTTTATTATTTTTTTGTTTTGCTTATTTTTATTTGTAGTATATTTTTTTTGGTTTTTTGTGATAGTGTTTTTTTTGTTTTGCTTGGTTGAGATTTATTGGGTATTTCTAGTTTTTTTTTAGTTCTTTTTTATAATAATTGGGATAGTTGTAGTGGTTCTATGAATACTGTTTTAACTAATCGTATGGGTGATTTTTTTATTTTTGTTTTTTTTTCTTTGTCTTTTTTTACTTTTTTTAATTTTTTTAGTTTTTCTTATTTTTGTTTCTATTCTTCTTTTTTTCTTGTTTTAGCTGCTTTTACTAAGAGTGCTCAGTTTCCTTTTGGTGGTTGATTGCCTAAGGCGATGAGTGCCCCCACTCCTGTTAGTTCTTTAGTACATAGTAGTACTCTTGTTACTGCTGGTATTGTTTTGATGATTAAATTTAATGTTATTATTATGAGTTCTTTCCTTTTGAAGTTGGTTCTTGTTTCTGGTGTTTTTACTATGTTTTTTTCTAGTTTTTTTGCTTTATATGAGAATGATTTGAAGAAGGTTGTTGCTCTTAGTACTTTATCTCAAATGGGTCTTTGTATGGTTTCTTTTGGTTTTGGTTTAAGTTTTCTTTGTTATGTACATTTGTTAAGTCATGCTATTTTTAAGAGTTGTCTTTTTATACAGATTGGTTATTTAATTCATTGTTCTTTTGGTCAACAGGATGGTCGTGGTTATTCTTTTGGTAATTTACCTTATTTTGTTCAGCTTCAGATTTTAATTACTCTTTTTTGTTTGTGTGGTTTGTTTTTTTTAAGTGGTTCTGTTAGTAAAGATTATATTCTTACTTATTTTTTTTCTAATTATTTTATGTTTTTTTTTTCTTTTTTTTTTTTTATTTCTGTTTTTATTACTTTTTTGTATAGTTATCGTATTTGGAGTAGTCTTTTTTTAACTTTTTTTAATTCTTTGTATTATAGTTGTAGTAGTTTTTTATTTTTTTTTGTTAGTATTCCTTTGGTTTTTTTTTCTTTGTTTTTTATTTGGTGGTTAAATCTTAATTTTTTTAGAGTTCCCGTTGTTTTTGTTTATATTGATTTTTATTTTTTTTTTTTTTTTATTTTATTGTTTTTTTTCTTTTATTTTATTGTTTTTAAGTTTTTATCTTTTTCTGTTTATTGTTTTTTGATGGATTATTTTCCTGTTTTGTTTACTCGTCTTTTTTGTGATTTTAAGTTTTTTGATTTGTTTTTGAATAAGTTAAATTTTACTTTTTTTTCTTTTTTTTCTTTTTCTAGTTTTATTTCTATATCTTTTTATTTTAATAAATTTAATTTTTTAGTTGTTTTTATTTTTCTTATTTTTGTTGTTTTTTAGATACCTAATTTATTTTTTTAGTTTTTTAAAGTTTTTTTTTTTGTTGATTTTTTTTTTTTTTTATGATTTTTTTTTTTTGCTTTTTTCTTTTGCTTTTTGTTTTTTTTGTTTTAGTTTTTTTTGTTGGTCTGGTAATTTTTTTTTAATTGATTCTTATTTTTATGTTGCTGTTTGTTTTATGTCTGTTTTTATTTTTTCTTTGGTTTTGGTTTCTGAACGTCATCGTGTTATTGTTTTTTTTTCTAAGGTTCTTTTGGTCATTTCTTTTTTTTTTTTTTTTTCTTATAGTGTTTTTTATTTGTATGTTTTTTTTGAGCTTTCTATGGTTCCTATTATTATTTTAATTCTTGGTTATGGTTATCAGATTGAGAAGGTTAATTCTTTTTTTTATCTTGTGTTTTATGCTACTTTTTGTAGTGTTCCTTTTCTTTTTGTTTATTTTAGTTTGGATTTTTTTTTTGTTGTTCCTTATTTTGATTGTTTTATTTCTTGAGAGATGGTTTTTATTATTAGTCTGGCTTTTATAATAAAATTTCCTGTTTTTTTTTTACATCTTTGGCTACCTAAGGCTCATGTTGAAGCTCCTACTTCTGCTAGTATTTTGTTAGCTGGTTTGTTGTTGAAGTTTGGTACTGTTGGATTTGTTCGTATTATGAAGAGTCTTAGTTATTGTCATATTAATTATTGGTTTTTTTTTTCAGTTTTGGGTATGTTTATTTCTTGTTTTGTTTGTGTTTTTCAAAGTGATTTTAAGTCTTTAGCTGCTTATTCTTCTGTTGTTCATATGAATTTTTTGTTATTTTTTCTTTTGTTTTTTGGTTTATATTCTAAAACTGGTAGTTTTTTAATAATGGTTTCTCATGGTTATACTTCTTCTGTTATGTTTTATTTTATTGGTGAGTTTTATCGTTCTTTAGGTAGTCGAATGATTTATTTTTTAAATAGTTTTATATCCTCTAGTTTTATTTTTTCTTTTTTAATTTCTTTGGTTTTTTTATCTAATTGTGGTATACCTCCTTCTATTTCTTTTTTTTCTGAGTTTTTTTCTTTTTCTGGTTTTTTTTCTTTGTTTTATAATGTTTTTTTTTTGGTTTTTTTTTATTTTTTTGTTTCTTTTTACTATTGTGTTTATATTATTGTTGTTTCTTTTTTAGGTAAGAAGTTTTTTTTTTTTAAGAGTTGATTTTTTTTTTGATCTCTTCCTTTGATTTTTTTTTGTTTTAATGTTTTTGGTTTTTTTTTATTTTTTTAATAGATTTAAGTTAAGTTAAACTATTAGTCTTCAAAACTAAAAATTTTATCTATAAGGTATTTAGTAGGAATTTTCTATATCCAATTGCGGTTTGGAAGTTTTTTTACCTTAACAAATTTTAGGCGAGTCTTCTAAACTTGTTTTGGGTTTTCCCGTTTGTTTTTTAAGTTTTTTCATAATTTTCATGTTTTAAGCTTTTCTAGTTATCCTTTTTTTATGTTTATTTCTTTAAGTTCTCTTTTTTCTTCTTTTGTTGTTTTTTTTAAGTTTGGTATTTTTTCTTTTCTTTTTTTTTCTTTTTTTTCTTTTTTAGTTCTTATTTTTTGTTGGTTTAAAGATATTTGTATGGAGGGTCTTTGTGGTTATCATAATTTTTATGTTATAGATGGTTTTAAGTTTGGTTTTGTTTTGTTTATTTTTAGTGAGTTTATGTTTTTTTTTAGTGTTTTTTGGTTTTATTTTGATTCTGCTTTGGTTCCTGCTCATGAGATTGGTTGTGGTTGGGGATTTTTTGGTTTGGATAAGATTAATCCTTTTGGAGTTCCTCTTTTAAATACTGTTATTCTTCTTAGAAGTGGTGTTACTGTTACTTGGTCTCATTATTGTCTTTTGAATAATTTTTATTGTTTAGATGGTTTAATTTTGACCATTCTTCTTTCTTTTGTTTTTATTTTGGTTCAGTTTTTTGAGTATAAGAGTTCTAGTTTTTCTATCTCTGATGGTGTTTATGGTAGTATTTTTTATTTTTCTACTGGTTTTCATGGTTTCCATGTTATTTTAGGTGCTGTTTTTCTTACTTATAATCTTTTTCGTTTTTTATTATATCATTTTAACTATTCTCACCATCTAGGTTATGAGTTTTCTATTTTGTATTGGCATTTTGTAGATGTTGTTTGATTATTTTTATTTGTTTTTGTTTATTGGTGAGGTTATTAGGTTTTATTTTTACTTTTTGGATTTTTTTAATTTTTTTGATTTTTTTCTTTTTATTTTTGTTTTACAGTTTATTTTTTGTCAAAAGGATAGTTTAATCAATGTTTTTTTTAATAAGTTTTTTTCTTTTTTGGTTGGTGTTTTTTCTTATAATTCTTCTTGCTTTATTAGATATATTTTTTCTTCTTTTATTTTTGTTTTTTTGTTGACTTGTTGTTTTGGTGGTTATTTTAGTTATTCTTTTTGTCCTTTAGGTATTATTGAGTTTACTTTTTTTTTTTCTTTTGTTTCTTGATTTTCTACTTTTTTGTTTTTGATTTCTAGTCAGAAGTTTTCTGTTTATATGAAGAAGTCTGGTGATGGTTTTTTTAAGACTTTTTTTTTGTTATTTGTTGAGATTATTAGTGAGTTTAGTCGTCCTATTGCTCTAAGTGTTCGTTTGTTTGCCAATATTATAGTTGGTCATGTTATTAGTGCTTGTTTTTATGTTTTTTTTGAGTGTGTTTTTGGTTTTTCTTTTTTAATTATTTTTGCTATTATTTTTGAGTGTTTTGTTTTTATTTTACAGAGTTATATCTTCTCTCGTTTAATTTATTTATATATAAATGAGTAGCTTTTTAGTTTATTTAAAATTTTTACTTGTGGTGTAAAAGAAATTTGAGCTTTGTAAGTTAGTTTAAGTAGAATTTTTGTTTTTGGTGCAAATGGTTATCTTACATTGAGGATTATTTTAATTTAGAATATTTAGCTGTTAACTAAAAGGTTTATCTTCATAAGAGTTTAGTTTATATTTAAAATATTAAATTGTAAATTTAAAGTTTTTTGCTCTTGCAGTAATTAGTTTAATTAAAATATAACATTTGGATTGTTAAGTTTTTTTACTGATTTTTCTTTTATTTTTTTGTTATTTTTGTTTTTTTTTTAAATTGTTTTATTTGTAATATTATTTTTTGATGGAGTATTTTTTTTTTGATGACTCTTGTTTTTGTTTTTTTAAATTTTAATAATTCTTATTCTTCTATTAATTATTTTATTTTTCAAGAGTTCCTTGGTTTGCTTTTTGTTTTTTTTTCTTTTGGTGTTTTTCAATTTTTTATTATTTTATTAAAAGTTGGTGTTTCTCCTTTTCATTTTTGGTGTTTAAATATTTTTAATGGTCTTAGAGGGTTTAGTACTTTTTGATTTCTTACTTTTCAGAAGTTACCTTATTTTCCTGTTTTTTCCTTTATTTTTGATTATAGTTTTTTTTTTTTTCTTGTTTTTGGTATTATTTTTTGTTATTTTAATCTTTTTTTTTGTAAGTCTTTCAAGAGCATAGTTTTTATTTCTTCTGTTGAGTCTTTTAATTGGATGTTAATTTCTCTTTTTTCTTCTTTGTTTTCTGGTTTTTTTTTGTTTCTTTATTATTTTTTTGTTATGTTTTTTTTGTTGGATTATAGTTCTTGTAAAGGTTATGATTTTTATAATTGGGAATTAGTTTTTCTTTTTATAAATTTTCCTATGACTATTACTTTTTTTATTAAAATTTTTTCTATTATTTTTTTTTTTAATATTAGTTCTTTTTATTTGTTGTTTGTTTTGTTTTTAATGGTTTTTTCTGTTTTTGGTTTTGGTTTTTGGTTTTTTAATGTTGGTTTGAAATTTAGTTATTATGGTTTTTATAATTTTAGTTTTTTTTATTTTGTTTTTTTTCCTTTGATGTTTTTTTGTCTTTTTTAAAAGAGTTTTAGTTTATATAGAATTTATCACTTACAATGATAGGGTTTAAACTCTTACCAATTTAGTAAAATCTTATTATATTGCTTTGATATGGCAAAGTTCTTTTTGATTTGGTATTTTTTGTTTTGTTTTTAGTAACTCTTTTTTCTTTTTTATTTGCTTTTTTTTTTTATTTGTTTGTTTATTTTGCTTCTTTTTTTGATTTTTATTTTTGTAAGTCTACTTCTTTTGAGAGTGGTTTTATGAGTGTTGGTTTAATTCAAAATTCTTTTAGAATTCATTTTTTTGTTATTATAATCATGTTTGTTGTTTTTGATTTGGAGATTGTTATTTTTATTGGTATTCTTATTTCTGATTTAAATTCTTTTGTTTGTTTTTTTTTTTTGTTTTTTTTTTTGTTCTTGTTTTTTTATATGGAGTGGTATTATGGTAAGCTTGTTTGGAATTTTTAATAGTAAAAAACTTTATTATAATTTAGTATATCTCGTTGTCGTTGAGAAGGTTTTAAGTTTTATCTTATTATTATATTTTTTTTTTTTCTTGTTTTTAGTATCAAAAGCCGATTGGGGTTTTGATATATTATATATTATATATTATAAAAATAATATAAATATAATATATTTATTAATTATATTTATATATAAATAATTATATTTATATATATAAATAATTATATTTATATTATTTTTATTGTGTATTTATACATTTTTATGTTGATATTAATTAGTTAATATCATATCCTTTATTTAAGATAATTGTTTGAAGTAGATTTTATTAATTAGGTAAACTTGTTTCATTTAAGCTGGTGAACTTTGAACTTTTTTAAGTTTCAAAAGTTTCAGATAAACAAGTTTACCTAATTAATGATTTTATTTTAATTGAAATTATATGTATATAAGTTCGATTAAAATAAAATTTTGTAGTATANNNNNNNNNNNNNNNNNNNNNNNNNNNNNNNNNNNNNNNN
>Iran_Human_56
GTCGTTTATTTTTCGATTTTTTTATTTATAATTTTGTTGGTTTTTTTTGTTGTTTTTTTTGTTATACAGAGTATTGCTTTTATTACTTTATATGAGCGTCATTTGTTGGGTCTTAGTCAATCTCGACTTGGTCCTACGAAGGTAGGTTTTTTTGGTGTTTTGCAGGCTATTGTAGATGGAGTTAAGCTTCTAAGTAAAGAACAATTTTTACCTTATAATTCTTCTTATTTTTTTTTTTTATTTATTCCTTCTGTTTCTTTTTGTTTGATATATTTGGAGTGGTTTGTTCTTCCTTTTTTTTTTGATTTTTTTACTTTTAATTATTCTGTTTTGTTTTTTCTTTGTTTGGTTGGTTTTTCTGTTTATACTACTTTAATTTCTGGAATTGTTTCCAAATCTAAGTATTCTATAATTGGTTCTATTCGTGCTAGTAGTCAGAGTATTTCTTATGAGATTTCTTTTACTTTTTTTGTTTTTTGTGTTGTTCTTCATGTTGGTGTTTTTAGTTTTTTTAGTTTTTTTAGTTTTAGTATAGTTGTTCTTTTTTTTCCTTTTCTTATTATGATTATTGGTGAGCTTAATCGTGCTCCTTTTGATTTTTCTGAGGGTGAGAGTGAACTTGTTAGTGGTTATAATATTGAATATTCTAGTGTTGCTTTTGTTCTTTTGTTTTTGAGTGAGTATGGTGTGTTGATTTTTTTTTGTGTTCTTTTTTCTTTTTTGTTTTTTGGTGGTTCTGTTTTTATGTCTTTTGTTATTTTTTCTTTTTTGATTTTTATTCGTAGTTCTTTTCCTCGTTATCGTTATGATATGATGATAGGTTTTTTTTGATTTATTATGTTACCTGTTTCTATGATTTTGTTTTTATTTTTTTGTTTGTTATTTTTTTAGGGATTTAGTTTATATTAAAATGTTTGTTTTGCGTACAAAAGAATTTTTTCTCTGAATTTTTTTTCTTAGTTTATAGATTTGATTATGGTCATTGTAATGATAAAATGGTGTTATATAATTTTTAATCACTTGAGTGGACAATGTTTTTCTATCCCGGCAATGTATTGCTTGTATAAACTCAGTACCAGAATAATCGGATAGACTGAGTAAGCTTATACCCTAAATGTGTTTTGGCCATGGTTTTTTTTTTGATTTTTTTACAACTGTTTAGTGCAATGTGCAGTTTTTTTTTGTTGTTTTATCTTGGTCAATAAGATTAGACAAATGACCTGGATTAGTACCCAGTTAATCTAAATTTAAAAGTTGCAGGAGTAAAGTAATATTTAAACTGTAATAATATTGGCGGATTTTTTAATTATCTTTGGAGGTTGAGCTGTAATTGAGAACCCTCATTATCAGCTTTGATTTTTGTCGCATGTATGATCGTTTATGTCCTTCTTAAAGAGGTGCATTAAAGATTATTTGGTGTTTAATCAATGATATCTATTAAAACAGATAAATACCTGGTATATATCAAAGTTTTCGTTTGACCTACAATATCTTATGTTTCGGATAAGGAGGAGAGATTCTTCTTTGAAGTTGTAAAAGACAGTAAATGCTTTTTAATGTAGCATTGAAGTATTTAGAGAAATCGTACAAATCATCCATCAATTGCCCACAGGGGAGTAAGTTGTAGTAAAGTAGGTGTAGGGGAATCTGTACCTAGTTTAAGTTGGTTATATTTTAATAATTTGGTTTTTTTCCAAGTGTTTTTTCCTTCTTTAATAAGTTAGTATATTTTAGTACATTGGGTTCATATCCTAAAGGAGAATTTTCACTTATTTTTTATTGTTTTTTTTATTTAATTTTTTCTTTTTTAAGGGGGTACTTTTAAGGTTTTTGGGAGTTATTAGTATAATAAGTATTTTTAATTGCAAATTAAAAGGTTAATAGCTTTTTTTGTTCTTTTAAGTTTTTAAATGTTCCTGTTAGTTTTTCTTTATCTGTTTTTTGGAATTTTGGTAGTATTTTGGGTATGGTTCTTTTTTTTCAGATTTTTAGTGGTTTATTTTTATCTTTTTATTATGTTGCTGATGGTTTTAATTCTTTTTCTAGTGTTCAGTATATCATAAGTGATGTTAATTTTGGTTGGGTTTTTCGTATTTTACATTTTAACGGTGCTAGTTTATTTTTTTTTTTTTTGTATTTGCATTTTTTTAAGGGTCTTTTTTTTTGTAGTTATCGTTTGTCTGGTACTTGGATTATTGGTTTAACTATTTTTTTTTTTGTTATAATGGAGGCTTTTATAGGTTATGTTTTAGTTTGGGCTCAGATGAGTTTTTGAGCTTCTGTTGTTATTACTAGTCTTTTAAGTGTTATTCCTTACTTTGGTTTTTCTATTGTTTATTGGATTTGGAGTGGTTTTTCTGTTGTTAATTCTACTCTTAAGTTTTTTTTTGTTATTCATTTTTTAATGCCTTGATTGGTTTTTCTTTTAGTTTTTGTTCATTTGTTTTTTTTACATTCTACTGGTAGGACTTCTGTTTTATATTGTCATGGTGATTATGATAAAATTAGTTTTTTCCCTTATTATTTTTATAAAGATTCTTATAATTTGGTTGTTTTTTTTCTTTTTTTTATTTTTTCTTTTTTTTTTCCTTTTTTACTTGGTGATCCTGAAATGTTTGTTGAGTCTGATCCAATGGTTAGACCTGTGCATATTGTTCCTGAGTGATATTTCTTATTTGCTTATGCTATTTTGCGTGCTATCCCTAATAAAGTTTTAGGTGTTTTTTTTCTTGTTTTTAGTATTTTTATTTTTTATTTTTATGTTTTTTTTAATAATTATTATAGTGTTCTTGATAATTTGAATTTTTTTTTAGTTGTTTTTTTTATTTTGGTTTCTGTTTTTTTAAGTTGATTAGGTCAGTGTCATGTTGAATATCCTTTTATTGGTTTGAGAGTTGTTTTTTCTTTTTTTTATTTTTTTTTTGCTTTTTTAATTGTTTTCTCTCGATTTTTGACTAAATTTATTTTTTCTTAGTAAACTTAGTATAATTTATTATATTGGATTTAGGATCCTGGGATTTTTGTTTACTTTTAATTATTTCCAAGGTTACATGATAGGTTTTTCTAATAATTATCTTTGTATATACATGGATTGGTTTCATAATTTTAATTGTAGTTTATTATTTGGTGTTTTATTTTTTGTTTTTATAGTTATTGTTAATCTTTTTGTTAATTCTTATTATTTTAAGAGTCATAATATTGAATATCAGTTTGGTGAGTTTTTATGTAGTTTGTTGCCTTTATTTATTTTGGTTTTTCAAATGTTTCCTTCTTTATCTTTGTTGTATTTTAGTGGTTTGTCTTATTTAGATAGTAGTTTAACTGTTAAAGTTGTTGGTCATCAATGGTATTGAAGTTATGATTATAGGGATATCGGTATTGAATTTGATTCTTATATGAAGTCTATTGATTCTTTATTGATTGGTGAGCCTCGTTTATTAGAAGTTGATAATCGTTGTGTCGTTCCTTGTGATACTAATATTCGATTTTGTATTACATCGGCTGATGTTATTCACTCTTGATCTCTTCCTTCTTTTTGTATTAAACTTGATGCTATGAGTGGTATTTTAAGTACTGTTACTTGTAGTTTTCCTATGGTTGGTGTTTTTTATGGTCAGTGTTCTGAGATTTGTGGTGCTAATCATAGTTTTATACCTATTTGTTTGGAGGTTTCTTTGTTGGAAAATTTTAAAGATTGATGTTATTTAATGTCTAGTTAATTTTGAGGTATTAGTATATTTTAGTATTATTCTTTTTCGAGGAGTCGGATTTATACCTTTATTGAATTAGCATAATTTAATGTATTTGTTTTAAGCGCAAAAGATTTTATTCAATTTTACTCTTTTAGTTTATAAAAAATATGACTTTGAAGCAGTTAAGAATCATAGAGTATATTTTTTTTTTATATATATATTAGTATTGCATACTATGTTAGGATATTTTCAAAGATTTTGATAAATAGAAGCAAAGTGTTTAAGGTGTAGTTTTTTTTTTTGTTACAAAAATAATTTTACTACTCTTAGTGTTGATACATCGAACTTTGTGATATCTGTTTTTAATTTTTATATTAGAAAATTATATATTGTTTTTTTTTTTTGTAGTTTTAATAATTTGAAGTTTTTTTGTTTTAAGTTTTATAACTTTACTACTTTTYTTTTYTTTTTTTTTTTTTAATTATAATTCTTTATAGTTTTTATTATCTAACAATTAGTAAATTAATAAATTATGTTTTTTTTTTTAATATAAATGAATTACTAATTATCTGGTCAAATGTTTATTAAAGACTTAGGATTTATATTAAATCTGTCTTCTGCCCTATGGTTTTTTTAAATGGCAGTCTTAGCGTGAGGACATTAAAGTAGCAAAATAATTTGTGCTTTTATTGGGTTCGAGTATGAATGAAGTTTTGGCTGGTGATATTTTTTTTTTTTTTTGAATTTAATATACATCTAAAAAGAGATGTTTATAATAAAACAAAGATAAGTCTTCGGAAATTTTATTTCTATTAAAAGTTTTTTTTTTTAGTAATTTATCTAGGGAAGATTATTATATAATTTTTTTTTACTATTTTTAATTTAAAAAATTACTCCGGAGTTAACAGAAAAACATGCCTTATGTAGTTCTTATATTTTGGTAAGTTTTACATCGATGTTGTATCTTTATTAGCTGAAGAGGAGAAATTTCAGTTTTTTAGACTGTTCTTCTTTTAATAAATAAAACGTGATATTAGTTTAATTCATCGTGAGATAGAATTGTTTATCTTGTTTATTATTTTTTTTTATCGGGATTAGTACGAAAGGAATTTCACTATAATTTTAAATTTTTTAATCTTTTTTTTAATTTTTTTTGTTTATTTTTTTCTTGTCTTAGTTTTCTTGTTTTTGATCCTTTAAAGAGTGCTTTTTTTTTAGTTCTTTCTTTAATTTTTTTGGTTTTTTTTATTTCTTTTGGTTTTTATGTTTGGTTTTCTTATTTTATTTGTTTGATTTTTTTGAGTGGTATTTTTGTTATTATTGTTTATTTTTCTAGTTTTTCTAAATATATTTATGTCAATATTAATTTTTTTCTTGTTCTTTTTGTTTTCTTGTTTTTTTTTTTTTATTCTTTTTTTTTCTTTTTAGATCCTAGTTATCATAATTCTTTAAATTTTCTTTATTATGATTTGTTTTTTTCTTTTATTTTTTGGGTTGTTTTTTGTTTGTTTTTTTTTATAAATTTTGTTAGCTTTTTTCTTTGTTTTTCTGGTGCTCTTCGACTGTATTAATTTTGGTTTATTAGTATAATAAGTATATTTGATTTCCAATCAAATGGTCATTAAACTATGCTATTTTAGTTTATGTAAAATGTCTAATTTGTAATTAGAAGAATTTTTAGCAACTTTCTAGTTTTTGTTTTTTATAGTACTAATCACAAAGATATTGGTAGTATTTATTTAATTTTTGGTTTATGAGCTGGTATAGTTGGTTCTGCTCTTTCTATAATTATTCGTATCGAGTTAAGTAAGCCTGGTATGTTTATTGGAGACGGTCAATTATATAATTCTATTTTAACTGCTCATGCTATTTTGATAATTTTTTTTATGGTTATACCTAGGATGATTGGTGGTTTTGGTAATTGGATGGTTCCTTTAATATTAGGTGCACCTGATATGAGTTTTCCTCGATTAAATAATATTAGTTTTTGATTATTACCTGCTTCTATTTTTTTGGTTTTTTTGGCTTGTTTTGTTGATAATGGTTTAGGTACTAGTTGAACTATTTATCCCCCTTTATCTACTTCAGGACATCCTGGTTCTAGTGTTGATTTGGCTATTTTTAGTTTACATCTTTCTGGTATTAGTTCTATTTTGGGTGGTATTAATTTTATGTGTACTGTTAAAAATTTACGTTCTAGTTCTGTTTCTCTCAATAATATGAGTTTATTTATTTGAACTATTTTTGTTACTGTTTTTTTATTGGTTTTGTCTTTACCTGTTTTAGCTGGTGCTATTACTATGTTGTTAATTGATCGTAATTTTAATGGTTCTTTTTTTGATCCTAGTTTTGGTGGTAATCCTTTGATTTATCAGCATTTGTTTTGGTTTTTTGGTCATCCAGAAGTTTATATTTTAATTTTACCTGCTTTCGGTATTATTAGTCAATGTACTTTGTATTTGACTGGTAAAAAAGAAGTTTTTGGTTATTTGGGTATGGTTTATGCTATTTTGAGTATTGGTTTAATTGGTTGTGTAGTTTGAGCTCATCACATGTATACTGTTGGTATAGATTTTGATTCTCGTGCTTATTTTACTGCTGCTACTATAGTGATTGCTGTTCCTACTGGTGTAAAAGTTTTTAGATGGTTAGCTACTTTTTTTGGTACTGTTATAGTTTATCAACCTTTATTATTTTGAGTTATAGGTTTTATTTTTTTATTTACTATTGGTGGTTTAACTGGTGTTATATTATCTAATTCTAGAATTGACATTATTTTACATGATACTTATTATGTAGTGTCTCATTTTCATTACGTTTTAAGTCTTGGTGCTGTTTTTGGTTTGTTTGCAGGTGTTACTTTGTGATGATCTTTTATTACTGGTTTTGTTTTGAATAAAATTTATATGTATTCTGTTTTTTTTTTATTTTTTATTGGAGTTAATATGACTTTTTTTCCTTTACATTTTGCTGGTTTACATGGTTTCCCACGAAAATATGTAGACTATCCAGATGTTTATTCTTTCTGAAATGTTTTATCTTCTTTTGGTTCTCTTATTAGTATTTTTTCTCTTTTTTTTTTTGTTTTTGTTTTATTAGAATCTTTCATTAGTTATCGTGTTTTAGTTGTTGATTACTTTAATGGTGTTAGACCTGAAAATGCTAATTTAGGTTATAATTTTTACCATAGTTTCCAAGATGGGGTTTATTTGAGAGTGCCTCATAATTAATTGTTTTTATTTTTTATTGGTATTTTTTTCCTTTTTTATAAATTTCGACGTTTTATTTTTGTTATTATTTCTTTTGAATTTTTAATAATGGGAGTTTTTTATTTGTTTTCTTTTTTTTTTGGTTTTTTTTCTTTTTTTTACTTTTTATGTTTTAGTGTTTTTTGTAGTCTTATAGGTGTTGTTTTAATAGTTTATTTTATTAAGTTCTATGGTTGTGATTATGTTTTTTTTTAAAATCACTTNNTATCAAACCCCAATTGAGTGGTTAGCTTAAGTTTAAAGCACCGGATTTTTAATCCGGGGATTAATCTGCTTAAAACTGTTTTTATTTTGATTTGAAATCAAAATTTGGATTTTTCCGCAGTTTTTGTCTTTATTTTTGATTTTTTTTTGTTGTTTTTTGTTTTTGTTTTTTGTTTTTGTTTTTTGTTTTGTTTTTGTTTTTTGTTCCTTTTTTTAAGTTTTCTTTCTTTTTTTTTGATTTTGGTTTTATTGTTTTTAAGTTTAATTTTTATTTAAATAGTATTATTTTTTCTTTTGTTTTGATTTTGATTTCTGTTAGTGTTTTTTTTTATAGTCTTTATTATCTTAATATGGAAATTAATTTTTTTTATTATTTTTTTGTTTTGCTTGTTTTTATTTGTAGTATATTTTTTTTGGTTTTTTGTGATAGTGTTTTTTTTGTTTTGCTTGGTTGAGATTTGTTAGGTATTTCTAGTTTTTTTTTAGTTCTTTTTTATAATAATTGAGATAGTTGTAGTGGTTCTATGAATACTGTTTTAACCAATCGTATGGGTGATTTTTTTATTTTTGTTTTTTTTTCTTTGTCTTTTTTTACTTTTTTTAATTTTTTTAGTTTTTCCTATTTTTGTTTTTATTCTTCTTTTTTTCTTATTTTGGCTGCTTTTACTAAGAGTGCTCAGTTTCCTTTTGGTGGTTGATTACCTAAGGCAATGAGTGCTCCTACTCCTGTCAGTTCTTTAGTACATAGTAGTACTCTTGTTACTGCTGGTATTGTTTTGATGATTAAATTTAATGTTATTATTATGAGTTCTTTTCTTTTGAAGTTGGTTCTTATTTCTGGTGTTTTTACTATGTTTTTTTCTAGTTTTTGTGCTTTGTATGAGAATGATTTAAAGAAGGTTGTTGCTCTTAGTACTTTGTCTCAAATGGGTCTTTCAATGGTTTCTTTTGGTTTTGGTTTAAGTTTTCTTTGTTATGTTCATTTATTAAGTCATGCTATTTTTAAGAGTTGTCTTTTCATACAGATTGGTTATTTGATTCATTGTTCTTTTGGTCAACAGGATGGTCGTGGTTATTCTTTTGGTAATTTGCCTTATTTTGTTCAGCTTCAGATTTTAATTACTCTTTTTTGTTTGTGTGGTTTGTTTTTTTTAAGTGGTTCTGTTAGTAAAGATTATATTCTTGTTTTTTTTTTTTCTAGTTATTTTATGTTGTTTTTTTCTTTTTTTTTTTTTATTTCTGTTTTTATTACTTTTTTATATAGTTATCGCATTTGAAGTAGTCTTTTTTTAACTTTTTTTAATTCTTTATATTATAGTTGTAGTAGTTTTTTATTTTTTTTTATTAGTATTCCTTTGGTTTTTTTTTCTTTGTTTTTTATTTGGTGATTGAATCTTAATTTTTTTAGAATTCCTGTTGTTTTTGTTTATATTGATTTTTATTTTTTTTTTTTTTTTATTTTATTGTTTTTTTTTTTTTATTTTATTGTTTTCAAGTTTTTGTCTTTTTCTGTTTATTGTTTTTTGATGGATTATTTTCCTATTTTATTTACTCGTTTTTTTCATGATTTTAAGTTTTTTGATTTGTTTTTGAATAAGTTAAATCTTACTTTTTTTTCTTTTTTTTCTTTTTCTAGTTTTATTTCTATATTTTCTTATTTTAATAAGTTTAATTTTTTAGTTGTTTTCATTTTTCTTATTTTTGTTGTTTTTTAGATATCTAATTTATTTTTTTAGTTTTTTAAAGTTTTTTTTTTTATTGATTTTTTTTTTTTTTTATGATTTTTTTTTTTTGTTTTTTTCTTTTGCTTTTTGTTTTTTTTGTTTTAGTTTTTTTTGTTGGTCTGGTAATTTTTTTTTAATTGATTCTTATTTTTATGTTGCTGTTTGTTTTATGTCTGTTTTTATTTTTTCTTTGGTTTTGGTTTCTGAACGTCATCGTGTTATTGTTTTTTTTTCTAAGGTTCTTTTGGTTATTTCTTTTTTTTTTTTTTTTTCTTATAGTGTTTTTTATCTATATGTTTTTTTTGAACTTTCTATGGTTCCTATTATTATTTTAATTCTTGGTTATGGTTATCAGATTGAGAAGGTTAATTCTTTTTTTTATCTTGTGTTTTATGCTACTTTTTGTAGTGTTCCTTTTCTTTTTGTTTATTTTAGTTTGGATTTTTTTTTTGTTGTTCCTTATTTTGATTGTTTTATTTCTTGGGAGATGGTTTTTATTATTAGTTTGGCTTTTATAATGAAATTTCCTGTTTTTTTTTTACATCTTTGGTTGCCTAAAGCTCATGTTGAAGCTCCCACTTCTGCTAGTATTTTATTAGCTGGTTTGTTGTTGAAGTTTGGTACTGTTGGGTTTGTTCGTATTATAAAGAGTCTTAGTTATTGTCATATTAATTATTGATTTTTTTTTTCGGTTTTAGGTATGTTTATTTCTTGTTTTGTTTGTGTTTTTCAGAGTGATTTTAAGTCTTTAGCTGCTTATTCTTCTGTTGTTCATATGAATTTTTTGTTGTTTTTTCTTTTGTTTTTTGGTTTATATTCCAAAACTGGTAGTTTTTTAATAATGGTTTCTCACGGATACACTTCTTCTGTTATGTTTTATTTCATTGGTGAGTTTTATCGTTCTTTAGGTAGTCGAATGATTTATTTTTTGAACAGTTTTATGTCTTCTAGTTTTATTTTTTCTTTTTTAATTTCTTTGGTTTTTTTATCTAATTGTGGTATACCTCCTTCTATTTCTTTTTTTTCTGAGTTTTTTTCTTTTTCTGGTTTTTTTTCTTTGTTTTATAATGTTTTTTTTTTGGTTTTTTTTTATTTTTTTGTTTCTTTTTATTATTGTGTTTATATTATTGTTATTTCTTTTTTAGGTAAGAAGTTTTTTTTTTTTAAGAGTTGATTTTTTTTTTGGTCTCTTCCTTTAATTTTTTTTTGTTTTAATGTGTTTGGTTTTTTTTTATTTTTTTAATAGATTTAAGTTAAGTTAAACTATTAGTCTTCAAAACTAAAAATTTTATCTATAAGGTATTTAGTAGGAATTTTCTATATCCAATTGCGGTTTGGAAGTTTTTTTACCTTAACAAATTTTAGGCGAGTCTTCTAAACTTGTTTTGGGGTTTCCCGTTTGTTTTTTAAGTTTTTTCATAATTTCCATGTTTTGAGTTTTTCTTCTTATCCTTTCTTTATGTTTATTTCTTTAAGTTCTCTTTTTTCTTCTTTTGTTGTTTTTTTTAAGTTTGGTATTTTTTTTTTTCTTTTTTTTTCTTTTTTTTCTTTTTTATTTCTTATTTTTTGTTGGTTTAAGGATATTTGTATAGAGGGTCTTTGCGGTTATCATAATTTTTATGTTATAGATGGTTTTAAGTTTGGTTTTGTTTTGTTTATTTTTAGTGAATTTATATTTTTTTTTAGTGTTTTTTGGTTTTATTTTGATTCTGCTTTAGTTCCTGCTCATGAAATTGGTTGTGGTTGGGGATTTTTTGGTTTGGATAAGATTAATCCTTTTGGAGTTCCTCTTTTAAATACTGTTATTCTTCTTAGAAGTGGTGTTACTGTTACTTGGTCTCATTATTGTCTTTTGAATAATTTTTATTGTTTAGATGGTTTGATTTTAACTATTCTTCTTTCTTTTATTTTTATTTTGGTTCAGTTTTTTGAGTATAAGAGTTCTAGTTTTTCTATCTCTGATGGTGTTTATGGTAGTATTTTTTATTTTTCTACTGGTTTTCATGGTTTTCATGTTATTCTAGGTGCTGTTTTCCTCACTTATAATCTTTTTCGTTTTTTATTATATCATTTTAATTATTCTCATCATTTGGGTTATGAGTTTTCTATTTTGTATTGGCATTTTGTAGATGTTGTTTGGTTATTTTTATTTGTTTTTGTTTATTGGTGAGGTTATTAGGTTTTATTTTTACTTTTTGGATTTTTTTAATTTTTTCGATTTTTTTCTTTTTGTTTTTGTTTTGCAGTTTATTTTTTGTCAAAAAGATAGATTAATTAATGTTTTTTTTAATAAGTTTTTTTCTTTTTTAGTTGGTGTTTTTTCTTATAATTCTTCTTGTTTTATTAGATATATTTTTTCTTCTTTTATTTTTGTTTTTTTGTTGACTTGTTGTTTTGGAGGTTATTTTAGTTATTCTTTTTGTCCTTTGGGTATTATTGAGTTTACTTTTTTTTTTTCTTTTGTTTCTTGATTTTCTACTTTTTTGTTTTTGATTTCTAGTCAGAAATTTTCTGTTTATATGAAGAAGTCTGGTGATGGTTTTTTTAAGACTTTTTTTTTGTTATTTGTTGAGATTATTAGTGAGTTTAGTCGTCCTATTGCTTTAAGTGTTCGTTTGTTTGCTAATATTATAGTTGGTCATGTTATTAGTGCTTGTTTTTATTTTTTTTTTGAGTGTGTTTTTGGTTTTTCTTTTTTAATTGTTTTTGCTATTGTTTTTGAGTGTTTTGTTTTTATTTTGCAGAGTTATATTTTTTCTCGTTTGATTTACTTATATATTAACGAGTAGCTTTTTAGTTTATTTAAAATTTTTACTTGTGGTGTAAAAGAAATTTGAGCTTTGTAAGTTAGTTTAAGTAGAATTTTTGTTTTTGGTACAAATGGTTATCTTACATTGAGGATTATTTTAATTTAGAATATTTAGCTGTTAACTAAAAGGTTTATCTTCATAAGAGTTTAGTTTATATTTAAAATATTAAATTGTAAATTTAAAGTTTTTTGCTCTTGCAGTAATTAGTTTAATTAAAATATAACATTTGGATTGTTAAGTTTTTTTACTGATTTTTCTTTTATTTTTTTGTTATTATTGTTTTTTTTTTAAATTGTTTTATTTGTAATATTGTTTTTTGATGGAGTATTTTTTTTTTAATGACTCTTGTTTTTGTTTTTTTAAATTTTAATAATTCTTATTCTTCTATTAACTATTTTATTTTTCAGGAGTTTCTTGGTTTGCTTTTTGTTTTTTTTTCTTTTGGTATTCTTCAATTTTTTATTATTTTATTAAAAGTTGGTGTTTCTCCTTTCCATTTTTGGTGTTTAAATATTTTTAATGGTCTTAGAGGTTTTAATACTTTTTGATTTCTTACTTTTCAGAAGTTACCTTACTTTCCTGTTTTTTCTTTTATTTTTGATTATAGTTTTTTTTTTTTTCTTGTTTTTGGTATTATTTTTTGTTATTTTAATCTTTTTTTTTGTAAGTCTTTTAAGAGCATAGTTTTTATTTCTTCTGTTGAGTCTTTTAATTGGTTGTTAATTTCTCTTTTCTCTTCTTTGTTTTCTGGTTTTTTTTTGTTTCTTTACTATGTTTTTGTTATGTTTTTTTTGTTGGATTATAGTTCTACTAAAGGTTATGATTTTTATAATTGGGAATTGGTTTTTCTTTTTATAAATTTTCCTATGACTATTACTTTTTTTGTTAAAATTTTTTCTATTATTTTTTTTTTTAATATTAGTTCTTTTTATCTGTTGTTTGTTTTATTTTTAATGGTCTTTTCTGTTTTTGGTTTTGGTTTTTGGTTTTTTAATGTTGGTTTGAAATTTAGTTATTATGGTTTTTATAATTTTAGTTTTTTTTATTTTTTTTTTTTTCCTTTGATGTTTTTTTGTCTTTTTTAAAAGAGTTTTAGTTTATATAGAATTTATCACTTACAATGATGGGGTTTAAACTCTTACCAATTTAGTAAAATTTTATTATATTGCTTTGATATGGCAAAGTTCTTTTTGATTTGGTATTTTTTGTTTTGTTTTTAGTGGCTCTTTTTTCTTTTTTATTTGCTTTTTTTTTTTATTTATTTGTTTGTTTTGCTTCTTTCTTTGATTTTTATTTTTGTAAGTCTTCTTCTTTTGAGAGTGGTTTTATGAGTGTTGGTTTAATTCAGAATTCTTTTAGAATTCACTTTTTTGTTATTATAATCATGTTTGTTGTTTTTGATTTGGAGATTGTTATTTTTATTGGTATTCTTATTTCTGATTTAAATTCTTTTGTTTGTTTTTTTTTTTTGTTTTTTTTTTTGTTCTTGTTTTTTTATATGGAGTGGTATTATGGTAAGCTTGTTTGAAATTTTTAATATTAAAAAACTTTATTATAATTTAGTATATCTCGTTGTCGTTGAGAAGGTTTTAAGTTTTATCTTATTATTATATTTTTTTTTTTTCTTGTTTTTAGTATCAAAAACCGATTGGGGTTTTGATATATTATATATTATATATTATAAAAATAATATAAATATAATATATTTATTAATTATATTTATATATAAATAATTATATTTATATATATAAATAATTATATTTATATTATTTTTATTATGTATGTATGTATATWTATGTTGATATTAACTAGTTAATATCATATCCTTTGTTTAGGATAATTGTTTGATGGAGATTTTATTAATTAGGTAGACTTGTTTAATTTAAGCTGGTAAACTTTGAACTTTTTCGGGTTCTTAAAGTTTCAGGAAAACAAGTCTACCTAATTAATGGTTTTATTTTAATTGAAATTATATGTCTATGAGTTCGATTAAAATAAAATTTTGTAGTATGATNNNNNNNNNNNNNNNNNNNNNNNNNNNNNNNNNNNNNN
>US_ref_ERR422406 - f1
GTCGTTTATTTTTCGATTTTTTTATTTATGATTTTATTGGTTTTTTTTGTTGTTTTTTTTGTTATACAGAGTATTGCTTTCATTACTTTATATGAGCGTCATTTGTTGGGTCTTAGTCAGTCTCGACTTGGTCCTACGAAGGTAGGTTTTTTTGGTGTTTTACAGGCTATTGTAGATGGAGTTAAGCTTTTGAGTAAAGAACAATTTTTACCTTATAATTCTTCTTATTTTTTTTTTTTATTTGTTCCTTCTGTTTCTTTTTGTTTGATGTATTTGGAGTGGTTTGTTCTTCCTTTTTTTTTTGATTTTTTTACTTTTAATTATTCTGTTTTGTTTTTTCTTTGTTTAGTTGGTTTTTCTGTTTATACTACTTTAATTTCTGGAATTGTTTCTAAATCTAAATATTCTATACTTGGTTCTATTCGTGCTAGTAGTCAGAGTATTTCTTATGAGATTTCTTTTACTTTTTTTGTTTTTTGTGTTGTTCTTCATGTTGGTGTTTTTAGTTTTTTTAGTTTTTTTAGTTTTAGTATGATTGTTCTTTTTTTTCCTTTTCTTATTATGATTATTGGTGAGCTTAATCGTGCTCCTTTTGATTTTTCTGAGGGTGAGAGTGAACTTGTTAGTGGTTATAATATTGAGTATTCTAGTGTTGCTTTTGTTCTTTTGTTTTTGAGTGAGTACGGTGTATTGATTTTTTTTTGTGTTCTTTTTTCTTTTTTATTTTTTAGTGGTTCTGTTTTTATGTCTTTCGTTATTTTTTCTCTTTTAATTTTTATTCGTAGTTCTTTTCCTCGTTATCGTTATGATATGATGATAGGTTTTTTTTGATTTATTGTTTTACCTATTTCTATGATTTTGTTTTTGTTTTTTTGTTTGTTATTTTTTTAGGGATTTAGTTTATATTAAAATGTTTGTTTTGCATACAAAAGAATTTTTTCTCTGGATTTTTTTTTTTAGTTTATAGATTTGATTATGGTCATTGTAATGATAAAATGGTGTTATATAATTTTTAATCACTTGAGTGGACAATGTTTTTCTATCCCGGCAATGTATTGCTTGTATAAACTCAGTACCAGAATAATCGGATAGACTGAGTAAGCTTATACCCTAAATGTGTTTTGGCCATGGTTTTTTTTTTGATTTTTTTACAACTGTTTAGTGCAATGTGCAGTTTTTTTTTGTTGTTTTGTCTTGGTCAATAAGATTAGACAAATGACCTGGATTAGTACCCAGTTAATCTAAATTTAAAAGTTGCAGGAGTAAAGTAATATTTAAACTGTAATAATATTGGCGGATTTTTTAATTATCTTTGGAGGTTGAGCTGTAATTGAGAACCCTCATTATCAGCTTTGATTTTTGTCGCATGTATGATCGTTTATGTCCTTCTTAAAGAGGTGCATTAAAAATTATTTGGTGTTTAATCAATGATATTTATTAAAACAGATAAATACCTGGTATATATCAAAGTTTTCGTTTGACCTACAATATCTTATGTTTCGGATAAGGAGGAGAGATTCTTTTTTGAAGTTGTAAAAGACAGTAAATGCTTTTTAATGTAGCATTGAAGTATTTAGAGAAATCGTACAAATCATCCATCAATTGCCCACAGGGGAGTAAGTTGTAGTAAAGTAGGTGTAGGGGAATCTGTACCTAGTTTAAGTTGGTTATATTTTAATAATTTGGTTTTTTTCCAAGTGTTTTTTCCTTCTTTAATAAGTTAGTATATTTTAGTACATTGGGTTCATATCCTAAAGGAGAATTTTCACTTATTTTTTATTGTTTTTTTTATTTAATTTTTTCTTTTTTAAGGGGGTATTTTTAAGGTTTTTGGGAGTTATTAGTATAAGAAGTATTTTTAATTGCAAATTAAAAGGTTAATAGCTTTTTTTATTCTTTTAAGTTTTTAAATGTTCCTGTTAGTTTTTCTTTATCTGTTTTGTGGAATTTTGGTAGTATTTTAGGTATGGTTCTTTTTTTTCAGATTTTTAGTGGTTTATTTTTATCTTTTTATTATGTTGCTGATGGTTTTAATTCTTTTTCTAGTGTTCAATATATTATAAGTGATGTTAATTTTGGTTGGGTTTTTCGTATTTTGCATTTTAATGGTGCTAGTTTATTTTTTTTTTTTTTATATTTGCATTTTTTTAAGGGTCTTTTTTTTTGTAGTTATCGTTTATCTGGTACTTGAATTATTGGTTTAACTATTTTTTTTTTTGTTATAATGGAGGCTTTTATAGGTTATGTTTTGGTTTGGGCTCAGATGAGTTTTTGAGCTTCTGTTGTTATTACTAGTCTTTTAAGTGTCATTCCTTATTTTGGTTTTTCTATTGTTTACTGAATTTGAAGTGGTTTCTCTGTTGTTAATTCTACTCTTAAGTTTTTTTTTGTTATTCATTTTTTAATGCCTTGATTGGTTTTTCTTTTAGTTTTTGTTCATTTGTTTTTTTTACATTCTACTGGTAGGACTTCTGTTTTATATTGTCATGGTGATTATGATAAAATTAGTTTTTTCCCTTATTATTTTTATAAAGATTCTTATAATTTGGTTGTTTTTTTTCTTTTTTTTATTTTTTCTTTTTTTTTTCCTTTTTTACTTGGTGACCCTGAAATGTTTGTTGAGTCTGATCCAATGGTTAGACCTGTACATATTGTTCCTGAATGATATTTCTTGTTTGCTTATGCTATTTTGCGTGCTATTCCTAATAAAGTTTTGGGTGTTTTTTTCCTTGTTTTTAGTATTTTTATTTTTTATTTTTATGTTTTTTTTAATAATTATTATAGTGTTCTTGATAATTTGAATTTTTTCTTGGTTGTTTTTTTTATTTTGGTTTCTGTTTTTTTAAGTTGATTAGGTCAGTGTCATGTTGAGTATCCTTTTATTAATTTGAGAGTTGTTTTTTCTTTTTTGTATTTTTTTTTTGCTTTTTTAATTGTTTTTTCTCGATTTTTAACTAAATTTATTTTTTCTTAGTAAACTTAGTATAATTTATTATATTGGATTTAGGATCCTGAGATTTTTGTTTACTTTTAATTATTTTCAGGGTTACATGATAGGTTTTTCTAATAATTATCTTTGTAGATATATGGATTGATTTCATAATTTTAATTGTAGCTTGTTATTTGGTGTTTTATTTTTTGTTTTTATAGTTATTGTTAATCTTTTTGTTAATTCTTATTATTTTAAGAGTCATAATATTGAGTATCAATTTGGTGAGTTTTTGTGTAGTTTGTTACCTTTATTTATTTTGGTTTTTCAGATGTTTCCCTCTTTATCTTTGTTATATTTTAGTGGTTTGTCTTATCTAGATAGTAGTTTAACTGTTAAAGTTGTTGGTCATCAATGGTACTGAAGTTATGATTATAGAGATATCGGTATTGAGTTTGATTCTTATATGAAGTCTATTGATTCTTTATTAATTGGTGAGCCTCGTTTATTAGAAGTTGATAATCGTTGTGTTGTTCCTTGTGATACCAATATTCGATTTTGTATTACATCAGCTGATGTTATTCATTCTTGATCTCTTCCTTCTTTTTGTATTAAGCTTGATGCTATGAGTGGTATTTTAAGTACTGTTACTTGTAGTTTCCCTATGGTTGGTGTTTTTTATGGTCAGTGTTCTGAAATTTGTGGTGCTAATCATAGTTTTATACCTATTTGTTTGGAGGTTTCTTTGTTGGAAAATTTTAAAGATTGGTGTTATTTAATGTCTAGTTAATTTTGAGGTATTAGTATATTTTAGTATTATTCTTTTTCGAGGAGTCGGATTTATACCTTTATTGAATTAGCATAATTTAATGTATTTGTTTTAAGCGCAAAAGATTTTATTCAATTTTACTCTTTTAGTTTATTAAAAATATGACTTTGAAGCAGTTAAGAATCTTAGAGTATATTTTTTATTTATATATATATTAGTATTGCATACTATGTTAGGATATTTTCAAAGATTTTGATAAATAGAAACAAAGTGTTTAAGGTGTAGTTTTTTTTTTTGTTACAAAAATAATTTTACTACTCTTAGTGTTGATACATCGAACTTTGTGATATCTGTTTTTAATTTTTATATTAGAAAATTATATATTGTTTTTTTTTTTCGTAGTTTTAATAATTTGAAGTTTTTTTGTTTTAAGTTTTATAACTTTACTACTTTTTTTTTTTTTTTTTTTTTTTAACTATAATTCTTTATAGTTTTTATTATCTAACAATTAGTAAATTAATAAATTATGTTTTTCTTTTTAATATAAATGAATTACTAGTTATCTGGTCAAATGTTTATTAAAGACTTAGGATTTATATTAAATCTGTCTTCTGCCCTATGGTTTTTTTAAATGGCAGTCTTAGCGTGAGGACATTAAAGTAGCAAAATAATTTGTGCTTTTATTGGGTTCGAGTATGAATGAAGTTTTGGCTGGTGATATTTTTTTTTTTTTTTGAATTTAATATACATCTAAAAAGAGATGTTTATAATAAAACAAAGATAAGTCTTCGGAAATTTTATTTCTATTAAAAATTTTTTTTTTTAGTAATTTATCTAGGGAAGATTATTATATAATTTTTTTTTACTATTTTTAATTTAAAAAATTACTCCGGAGTTAACAGAAAAACATGCCTTATGTAGTTCTTATATTTTGGTAAGTTTTACATCGATGTTGTATCTTTATTAGCTGAAGAGGAGAAATTTCAGTTTTTTAGACTGTTCTTCTATTAATAAATAAAACGTGATATTAGTTTAATTCATCGCGAGATAGAATTGTTTATCTTGTTTATTATTTTTTTTTATCGGGATTAGTACGAAAGGAATTTCACTATAATTTTAAATTTTTTGATCTTTTTTTTAATTTTTTTTGTTTATTTTTTTCTTGTCTTAGTTTTCTTGTTTTTGATCCTTTGAAGAGTGCTTTTTTTTTAGTTCTTTCTTTAATTTTTTTGGTTTTTTTTATTTCTTTTGGTTTTTATGTTTGGTTTTCTTATTTTATTTGTTTAATTTTTTTGAGTGGTATTTTTGTTATTATTGTTTATTTTTCTAGTTTTTCTAAGTATATTTATGTCAATATTAATTTTTTTCTTGTTTTTTTTGTTTTCTTGTTTTTTTTTTTTTATTCTTTTTTTTTCTTTTTAGATCCTATTTATCATAATTCTTTAAATTTTTTTTATTATGATTTGTTTTTTTCTTTTATTTTTTGGGTTGTTTTTTGTTTGTTTTTTTTTATAAATTTTATTAGTTTTTTTCTTTGTTTTTCTGGTGCTCTTCGACTGTATTAATTTTGGTTTATTAGTATAATGAGTATATTTGATTTCCAATCAAATGGTTATTAAACTATGCTATTTTAGTTTATATAAAATGTCTAATTTGTAATTAGAAGAATTTTTAGCAACTTTTTGGTTTTTGTTTTTTATAGTACTAATCATAAAGATATTGGTAGTATTTATTTAATTTTTGGTTTATGGGCTGGTATGATTGGTTCTGCTCTTTCTATAATTATTCGTATCGAGTTAAGTAAGCCTGGTATATTTATTGGAGATGGTCAATTGTATAATTCTATTTTAACTGCTCATGCTATTTTGATAATTTTTTTTATGGTTATACCTAGTATAATTGGTGGTTTTGGTAATTGAATGGTTCCTTTAATATTAGGTGCACCTGATATGAGTTTTCCTCGATTAAATAATATTAGTTTTTGATTATTACCTGCTTCTATTTTCTTAGTTTTTTTGGCTTGTTTTGTTGATAATGGTTTAGGTACTAGTTGAACTATTTATCCTCCTTTATCTACTTCAGGTCATCCTGGTTCTAGTGTTGATTTGGCTATTTTTAGTTTACATCTTTCTGGTATTAGTTCTATTTTAGGTGGTATCAATTTTATGTGTACTATTAAAAATTTGCGTTCTAGTTCTGTTTCTCTTAATAATATGAGTTTATTTATTTGAACTATTTTTGTTACTGTTTTTTTATTGGTTTTGTCTTTACCTGTTTTAGCTGGTGCTATTACTATGTTGTTAATTGATCGTAATTTTAATGGTTCTTTTTTTGATCCTAGTTTTGGTGGTAATCCTTTAATTTATCAGCATTTGTTTTGGTTTTTTGGTCATCCAGAAGTTTATATTTTAATTTTACCTGCTTTCGGTATTATTAGTCAATGTACTTTATATTTGACTGGTAAAAAAGAAGTTTTTGGTTATTTGGGTATGGTTTATGCTATTCTAAGTATTGGTTTAATTGGTTGTGTAGTTTGAGCTCATCACATGTATACTGTTGGTATAGATTTTGATTCTCGTGCTTATTTTACTGCTGCTACCATAGTGATTGCTGTCCCTACTGGTGTTAAGGTTTTTAGATGGTTAGCTACTTTTTTTGGTACTGTTATAGTTTATCAACCTTTATTATTTTGAGTTATAGGTTTTATTTTTTTATTTACTATTGGTGGTTTAACTGGTGTTATATTATCTAATTCTAGAATTGATATTATTTTACATGATACTTATTATGTAGTGTCTCATTTTCATTACGTTTTAAGTCTTGGTGCTGTTTTTGGTTTGTTTGCAGGTGTTACTTTGTGATGATCTTTTATTACTGGTTTTGTTTTGAATAAAATTTATATGTATTCTGTTTTTTTTTTATTTTTTATTGGAGTTAATATGACTTTTTTTCCTTTACATTTTGCTGGTTTACATGGTTTCCCACGAAAATATGTAGACTATCCAGATGTTTATTCTTTTTGAAATGTTTTATCTTCTTTTGGTTCTCTTATTAGTATTTTTTCTCTTTTTTTTTTTGTTTTTGTTTTATTAGAATCTTTTATTAGTTATCGTGTTTTAGTTGTTGATTACTTTAATGGTGTTAGACCTGAAAATACTAATTTAGGTTATAACTTTTATCATAGTTTTCAAGATGGGGTTTATTTAAGAGTACCTCATAATTAATTGTTTTTATTTTTTATTGGAATTTTTTTTCTTTTTTATAAATTTCGACGTTTTATTTTTGTTATTATTTCTTTTGAATTTTTAATAATAGGAGTTTTCTATTTGTTTTCTTTTTTTTTTGGTTTTTTTTCTTTTTTTTACTTTTTATGTTTTAGTGTTTTTTGTAGTCTTATGGGTGTTGTTTTAATAGTTTATTTTATTAAGTTTTACGGTTGTGATTATGTTTTTTTTTAAAATCACTTAGTCTCAAACCCCAATTGAGTGGTTAGCTTAAGTTTAAAGCACCGGATTTTTAATCCGGGGATTAATCTGCTTAAAACTGTTTTTATTTTGATTTGAAATCAAAATTTGGATTTTTCCGCAGTTTTTGTCTTTGTTTTTGATTTTTTTTTGTTGTTTTTTGTTTTTGTTTTTTGTTTTTGTTTTTTGTTTTGTTTTTGTTTTTTGTTCCTTTTTTTAAGTTTTCTTTTTTTTTTTTTGATTTTGGTTTTATTGTTTTTAAATTTAATTTTTATTTAAATAGTATTATTTTTTCTTTTGTTTTGATTTTGATTTCTGTTAGTGTTTTTTTTTATAGTCTTTATTATCTTAATATGGAAATTAATTTTTTTTATTATTTTTTTGTTTTACTTGTTTTCATTTGTAGTATGTTTTTTTTGGTTTTTTGTGATAGTGTTTTTTTTGTTTTGCTTGGTTGAGATTTGTTGGGTATTTCTAGTTTTTTTTTAGTTTTATTTTATAATAATTGAGATAGTTGTAGTGGTTCTATGAATACTGTTTTAACTAATCGTATGGGTGATTTTTTTATTTTTGTTTTTTTTTCTTTGTCTTTTTTTACTTTTTTTAATTTTTTTAGTTTTTCTTATTTTTGTTTTTATTCTTCTTTTTTTCTTGTTTTAGCTGCTTTTACTAAGAGTGCTCAATTTCCTTTTGGTGGTTGATTACCTAAGGCTATGAGTGCTCCTACTCCTGTTAGTTCTTTAGTACATAGTAGTACTCTTGTTACTGCTGGTATTATTTTAATGATTAAATTTAATGTTATTATTATGAGTTCTTTTCTTTTGAAGTTGGTTCTTATTTCTGGTGTCTTTACTATGTTTTTTTCTAGTTTTTGTGCTTTATATGAGAATGATTTGAAGAAGGTTGTTGCTCTTAGTACTTTATCTCAAATGGGTCTTTCTATGGTTTCTTTTGGTTTTGGTTTAAGTTTTCTTTGTTATGTACATTTATTAAGTCATGCTATTTTTAAGAGTTGTCTTTTTATACAGATTGGTTATTTAATTCATTGTTCTTTTGGTCAACAGGATGGTCGTGGTTATTCTTTTGGAAATTTACCTTATTTTGTTCAGCTTCAGATTTTGATTACTCTTTTTTGTTTGTGTGGTTTGTTTTTTTTAAGTGGTTCTGTTAGTAAAGATTATATTCTTACTTATTTTTTTTCTAATTATTTTATGTTTTTTTTTTCTTTTTTTTTTTTTATTTCTGTTTTTATTACTTTTTTGTATAGTTATCGTATTTGAAGTAGTCTTTTTTTAACTTTTTTTAATTCTTTATATTATAGTTGTAGTAGTTTTTTATTTTTTTTTATTAGTATTCCTTTAGTTTTTTTTTCTTTGTTTTTTATTTGGTGGTTAAATCTTAATTTTTTTAGAATTCCTGTTGTTTTTGTTTATATTGATTTTTATTTTTTTTTTTTTTTTATTTTATTGTTTTTTTTCTTTTATTTTATTGTTTTTAAGTTTTTATCTTTTTCTTTTTATTGTTTTTTGATGGATTATTTCCCTATTTTATTTACTCGTTTTTTTTATGATTTTAAGTTTTTTGATTTGTTTTTGAATAAGTTAAATTTTACTTTTTTTTCTTTTTTTTCTTTTTCTAGTTTTATTTCTATATCTTCTTATTTTAATAAGTTTAATTTTTTGGTTGTTTTTATTTTTCTTATTTTTGTTGTTTTTTAGATATCTAATTTATTTTTTTAGTTTTTTAAAGTTTTTTTTTTTGTTGATTTTTTTTTTTTTTTATGATTTTTTTTTTTTGCTTTTTTYTTTTGCTTTTTGTTTTTTTTGTTTTAGTTTTTTTTGTTGGTCTGGTAATTTTTTTTTAATTGATTCTTATTTTTATGTTGCTGTTTGTTTTATGTCTGTTTTTATTTTTTCTTTGGTTTTGGTTTCTGAGCGTCATCGTGTTATTGTTTTTTTTTCTAAGGTTCTTTTAGTTATTTCTTTTTTTTTTTTTTTTTCTTATAGTGTTTTTTATTTGTATGTTTTTTTTGAGCTTTCTATGGTTCCTATTATTATTTTAATTCTTGGTTATGGTTATCAGATTGAGAAGGTTAATTCTTTTTTTTATCTTGTGTTTTATGCTACTTTTTGTAGTGTTCCTTTTCTTTTTGTTTATTTTAGTTTGGATTTTTTTTTTGTTGTTCCTTATTTTGATTGTTTCATTTCTTGAGAGATGGTTTTTATTATTAGTTTGGCTTTTATAATGAAATTTCCTGTTTTTTTTTTACATCTTTGGTTGCCTAAAGCTCATGTTGAAGCTCCTACTTCTGCTAGTATTTTGTTAGCTGGTTTGTTGTTGAAGTTTGGTACTGTTGGATTTGTTCGTATTATAAAGAGTCTTAGTTATTGTCATATTAATTATTGGTTTTTTTTTTCGGTTTTAGGTATGTTTATTTCTTGTTTTGTTTGTGTTTTTCAGAGTGATTTCAAGTCTTTGGCTGCTTATTCTTCTGTTGTTCATATGAATTTTTTGCTATTTTTTCTTTTGTTTTTTGGTTTGTATTCTAAAACTGGTAGTTTTTTGATGATGGTTTCTCATGGTTATACTTCTTCTGTTATGTTTTATTTTATTGGTGAGTTTTATCGTTCTCTAGGTAGTCGAATGATTTATTTTTTAAATAGTTTTATGTCTTCTAGTTTTATTTTTTCTTTCTTGATTTCTTTGGTTTTTTTATCTAATTGTGGCATACCTCCTTCTATTTCTTTTTTTTCTGAGTTTTTTTCTTTTTCTGGTTTTTTTTCTTTGTTTTATAATGTTTTTTTTTTAGTTTTTTTTTATTTTTTTGTTTCTTTTTATTATTGTGTCTATATTATTGTTATTTCTTTTTTAGGTAAGAAGTTTTTTTTTTTTAAGAGTTGATTTTTTTTTTGGTCTCTTCCTTTAATTTTTTTTTGCTTTAATGTGTTTGGTTTTTTTTTATTTTTTTAATAGATTTAAGTTAAGTTAAACTATTAGTCTTCAAAACTAAAAATTTTATCTATAAGGTATTTAGTAGGAGTTTTCTATATCCAATTGCGGTTTGGAAGTTTTTTTACCTTAACAAATTTTAGGCGAGTCTTCTAAACTTGTTTTGGGTTTTCCCGTTTGTTTTTTAAGTTTTTTCATAATTTTCATGTTTTAAGCTTTTCTACTTATCCTTTTTTTATGTTTATTTCTTTAAGTTCTCTTTTTTCTTCTTTTGTTGTTTTTTTTAAGTTTGGTATTTTTTCTTTTCTTTTTTTTTCTTTTTTTTCTTTTTTAGTTCTTATTTTTTGTTGGTTTAAAGATATTTGTATGGAGGGTCTTTGTGGTTATCATAATTTTTATGTTATAGATGGTTTTAAGTTTGGTTTTGTTTTGTTTATTTTTAGTGAATTTATGTTTTTTTTTAGTGTTTTTTGGTTTTATTTTGATTCTGCTTTAGTTCCTGCTCATGAGATTGGTTGTGGTTGGGGATTTTTTGGTTTGGATAAGATTAATCCTTTTGGAGTTCCTCTTTTGAATACTGTTATTCTTCTTAGAAGTGGTGTTACTGTTACTTGGTCTCATTATTGTCTTTTGAATAATTTTTATTGTTTAGATGGTTTAATTTTAACTATTTTTCTTTCTTTTATTTTTATTTTGGTTCAGTTTTTTGAGTATAAGAGTTCTAGTTTTTCTATTTCTGATGGTGTTTATGGTAGTATTTTTTATTTTTCTACTGGTTTTCATGGTTTTCATGTTATTTTAGGTGCTGTTTTTCTTACTTATAATCTTTTTCGTTTTTTATTATATCATTTTAATTATTCCCACCATTTAGGTTATGAGTTTTCTATTTTGTATTGGCATTTTGTAGATGTTGTTTGATTATTTTTATTTGTTTTTGTTTACTGGTGAGGTTATTAGGTTTTATTTTTACTTTTTGGATTTTTTTAATTTTTTTGATTTTTTTCTTTTTGTTTTTATTTTACAGTTTATTTTTTGTCAAAAGGATGGTTTAATTAATGTTTTTTCTAACAAGTTTTTTTCTTTTTTAGTTGGTGTTTTTTCTTATAATTCTTCTTGTTTTATTAGATATATTTTTTCTTCTTTTATTTTTGTTTTTTTGTTGACTTGTTGTTTTGGTGGTTATTTTAGTTATTCTTTTTGTCCTTTAGGTATTATTGAGTTTACTTTTTTTTTTTCTTTTGTTTCTTGATTTTCTACTTTTTTGTTTTTAATTTCTAGTCAGAAATTTTCTGTTTATATGAAGAAGTCTGGTGATGGTTTTTTTAAGACTTTTTTTTTGTTATTTGTTGAGATTATTAGTGAGTTTAGTCGTCCTATTGCTTTAAGTGTTCGTTTGTTTGCTAATATTATAGTTGGTCATGTTATTAGTGCTTGTTTTTATGTTTTTTTTGAGTGTATTTTTGGTTTTTCTTTTTTAATTGTTTTTGCTATTATTTTTGAGTGTTTTGTTTTTATTTTGCAGAGTTATATTTTTTCTCGTTTAGTATATTTATATATTAATGAGTAGCTCTTTAGTTTATTTAAAATTTTTACTTGTGGTGTAAAAGAAATTTGAGCTTTGTAAGTTAGTTTAAGTAGAATTTTTGTTTTTGGTGCAAATGGTTATCTTACATTGAGGATTATTTTAATTTAGAATATTTAGCTGTTAACTAAAAGGTTTATCTTCATAAGAGTTTAGTTTATATTTAAAATATTAAATTGTAAATTTAAAGTTTTTTGCTCTTGCAGTAATTAGTTTAATTAAAATATAACATTTGGATTGTTAAGTTTTTTTACTGATTTTTCTTTTATTTTTTTGTTATTTTTGTTTTTTTTTTAAATTGTTTTATTTGTAATATTGTTTTTTGATGGAGTATTTTTTTTTTAATGACTCTTGTTTTTGTTTTTTTAAATTTTAATAATTCTTATTCTTCTATTAATTATTTTATTTTTCAGGAGTTCCTTGGTTTGCTTTTTGTTTTTTTTTCTTTTGGTGTTTTTCAATTTTTTATTATTTTATTAAAAGTTGGTGTCTCTCCTTTTCATTTTTGGTGTTTAAATATTTTTAATGGTCTTAGAGGGTTTAGTACTTTTTGGTTTCTTACTTTTCAGAAGTTACCTTATTTTCCTGTTTTTTCTTTTATTTTTGATTATAGTTTTTTTTTTTTTCTTGTTTTTGGTATTATTTTTTGTTATTTTAATCTTTTTTTTTGTAAGTCTTTTAAGAGCATAGTTTTTATTTCTTCTGTTGAGTCTTTTAATTGGTTGTTAATTTCTCTTTTCTCTTCTTTGTTTTCTGGTTTTTTTTTGTTTCTTTATTATGTTTTTGTTATGTTTTTTTTGTTAGATTATAGTTCTTCTAAAGGTTATGATTTTTATAATTGGGAATTAGTTTTTCTTTTTATAAATTTTCCTATAACTATTACTTTTTTTATTAAAATTTTTTCTATTATTTTTTTTTTTAATATTAGTTCTTTTTATTTGTTGTTTGTTTTATTTTTAATAGTCTTTTCTGTCTTTGGTTTTGGTTTTTGGTTTTTTAATGTTGGTTTGAAATTTAGTTATTATGGTTTTTATAATTTTAGTTTTTTTTATTTTGTTTTTTTTCCTTTGATGTTTTTTTGTCTTTTTTAAAAGAGTTTTAGTTTATATAGAATTTATCACTTACAATGATGGGGTTTAAACTCTTACCAATTTAGTAAAATTTTATTATATTGCTTTGATATGGCAAAGTTCTTTTTGATTTGGTATTTTTTGTTTTATTTTTAGTAACTCTTTTTTCTTTTTTATTTGTTTTTTTTTTTTATTTGTTTGTTTGTTTTGCTTCTTTTTTTGATTTTTATTTTTGTAAGTCTACTTCTTTTGAGAGTGGTTTTATGAGTGTTGGTTTGATTCAGAATTCTTTTAGGATTCACTTCTTTGTTATTATGATCATGTTTGTTGTTTTCGATTTGGAGATTGTTATTTTTATTGGTATTCTTATTTCTGATTTAAATTCTTTTGTTTGTTTTTTTTTTTTGTTTTTTTTTTTGTTCTTGTTTTTTTATATGGAGTGGTATTATGGTAAGCTTGTTTGAAATTTTTAATAGTAAAAAACTTTATTATAATTTAGTATATCTCGTTGTCGTTGAGAAGGTTTTAAGTTTTATCTTATTATTATATTTTTTTTTTTTCTTGTTTTTAGTATCAAAAGCCGATTGGGGTTTTGATATATTATATATTATATATTATAAAAATAATATAAATATAATATATTTATTAATTATATTTATATATAAATAATTATATTTATATATATAAATAATTATATTTATATTATTTTTATTATGTATGTATGTATATTTATGTTGATATTAATTAGTTAATATCATATCCTTTATTTAGGATAATTATTTGAGGTATATTTTATTAATTAGGTAAACTTGTTTCATTTAAGCTGATTAACTTTGAACTTTTTTGAGTTTCAAAAGTTTCAGGTAAACAAGTTTACCTAATTAATGATTTTATTTTAATTTAAATTATATGTATATAAGTTCAATTAAAATAAAATTTTGTAGTATAATTGTATACTATATACACGGGTTGCATAATTTTTTTATTT
>US_ref_ERR422407 - m1
GTCGTTTATTTTTCGATTTTTTTATTTATGATTTTATTGGTTTTTTTTGTTGTTTTTTTTGTTATACAGAGTATTGCTTTCATTACTTTATATGAGCGTCATTTGTTGGGTCTTAGTCAGTCTCGACTTGGTCCTACGAAGGTAGGTTTTTTTGGTGTTTTACAGGCTATTGTAGATGGAGTTAAGCTTTTGAGTAAAGAACAATTTTTACCTTATAATTCTTCTTATTTTTTTTTTTTATTTGTTCCTTCTGTTTCTTTTTGTTTGATGTATTTGGAGTGGTTTGTTCTTCCTTTTTTTTTTGATTTTTTTACTTTTAATTATTCTGTTTTGTTTTTTCTTTGTTTAGTTGGTTTTTCTGTTTATACTACTTTAATTTCTGGAATTGTTTCTAAATCTAAATATTCTATACTTGGTTCTATTCGTGCTAGTAGTCAGAGTATTTCTTATGAGATTTCTTTTACTTTTTTTGTTTTTTGTGTTGTTCTTCATGTTGGTGTTTTTAGTTTTTTTAGTTTTTTTAGTTTTAGTATGATTGTTCTTTTTTTTCCTTTTCTTATTATGATTATTGGTGAGCTTAATCGTGCTCCTTTTGATTTTTCTGAGGGTGAGAGTGAACTTGTTAGTGGTTATAATATTGAGTATTCTAGTGTTGCTTTTGTTCTTTTGTTTTTGAGTGAGTACGGTGTATTGATTTTTTTTTGTGTTCTTTTTTCTTTTTTATTTTTTAGTGGTTCTGTTTTTATGTCTTTCGTTATTTTTTCTCTTTTAATTTTTATTCGTAGTTCTTTTCCTCGTTATCGTTATGATATGATGATAGGTTTTTTTTGATTTATTGTTTTACCTATTTCTATGATTTTGTTTTTGTTTTTTTGTTTGTTATTTTTTTAGGGATTTAGTTTATATTAAAATGTTTGTTTTGCATACAAAAGAATTTTTTCTCTGGATTTTTTTTTTTAGTTTATAGATTTGATTATGGTCATTGTAATGATAAAATGGTGTTATATAATTTTTAATCACTTGAGTGGACAATGTTTTTCTATCCCGGCAATGTATTGCTTGTATAAACTCAGTACCAGAATAATCGGATAGACTGAGTAAGCTTATACCCTAAATGTGTTTTGGCCATGGTTTTTTTTTTGATTTTTTTACAACTGTTTAGTGCAATGTGCAGTTTTTTTTTGTTGTTTTGTCTTGGTCAATAAGATTAGACAAATGACCTGGATTAGTACCCAGTTAATCTAAATTTAAAAGTTGCAGGAGTAAAGTAATATTTAAACTGTAATAATATTGGCGGATTTTTTAATTATCTTTGGAGGTTGAGCTGTAATTGAGAACCCTCATTATCAGCTTTGATTTTTGTCGCATGTATGATCGTTTATGTCCTTCTTAAAGAGGTGCATTAAAAATTATTTGGTGTTTAATCAATGATATTTATTAAAACAGATAAATACCTGGTATATATCAAAGTTTTCGTTTGACCTACAATATCTTATGTTTCGGATAAGGAGGAGAGATTCTTTTTTGAAGTTGTAAAAGACAGTAAATGCTTTTTAATGTAGCATTGAAGTATTTAGAGAAATCGTACAAATCATCCATCAATTGCCCACAGGGGAGTAAGTTGTAGTAAAGTAGGTGTAGGGGAATCTGTACCTAGTTTAAGTTGGTTATATTTTAATAATTTGGTTTTTTTCCAAGTGTTTTTTCCTTCTTTAATAAGTTAGTATATTTTAGTACATTGGGTTCATATCCTAAAGGAGAATTTTCACTTATTTTTTATTGTTTTTTTTATTTAATTTTTTCTTTTTTAAGGGGGTATTTTTAAGGTTTTTGGGAGTTATTAGTATAAGAAGTATTTTTAATTGCAAATTAAAAGGTTAATAGCTTTTTTTATTCTTTTAAGTTTTTAAATGTTCCTGTTAGTTTTTCTTTATCTGTTTTGTGGAATTTTGGTAGTATTTTAGGTATGGTTCTTTTTTTTCAGATTTTTAGTGGTTTATTTTTATCTTTTTATTATGTTGCTGATGGTTTTAATTCTTTTTCTAGTGTTCAATATATTATAAGTGATGTTAATTTTGGTTGGGTTTTTCGTATTTTGCATTTTAATGGTGCTAGTTTATTTTTTTTTTTTTTATATTTGCATTTTTTTAAGGGTCTTTTTTTTTGTAGTTATCGTTTATCTGGTACTTGAATTATTGGTTTAACTATTTTTTTTTTTGTTATAATGGAGGCTTTTATAGGTTATGTTTTGGTTTGGGCTCAGATGAGTTTTTGAGCTTCTGTTGTTATTACTAGTCTTTTAAGTGTCATTCCTTATTTTGGTTTTTCTATTGTTTACTGAATTTGAAGTGGTTTCTCTGTTGTTAATTCTACTCTTAAGTTTTTTTTTGTTATTCATTTTTTAATGCCTTGATTGGTTTTTCTTTTAGTTTTTGTTCATTTGTTTTTTTTACATTCTACTGGTAGGACTTCTGTTTTATATTGTCATGGTGATTATGATAAAATTAGTTTTTTCCCTTATTATTTTTATAAAGATTCTTATAATTTGGTTGTTTTTTTTCTTTTTTTTATTTTTTCTTTTTTTTTTCCTTTTTTACTTGGTGACCCTGAAATGTTTGTTGAGTCTGATCCAATGGTTAGACCTGTACATATTGTTCCTGAATGATATTTCTTGTTTGCTTATGCTATTTTGCGTGCTATTCCTAATAAAGTTTTGGGTGTTTTTTTCCTTGTTTTTAGTATTTTTATTTTTTATTTTTATGTTTTTTTTAATAATTATTATAGTGTTCTTGATAATTTGAATTTTTTCTTGGTTGTTTTTTTTATTTTGGTTTCTGTTTTTTTAAGTTGATTAGGTCAGTGTCATGTTGAGTATCCTTTTATTAATTTGAGAGTTGTTTTTTCTTTTTTGTATTTTTTTTTTGCTTTTTTAATTGTTTTTTCTCGATTTTTAACTAAATTTATTTTTTCTTAGTAAACTTAGTATAATTTATTATATTGGATTTAGGATCCTGAGATTTTTGTTTACTTTTAATTATTTTCAGGGTTACATGATAGGTTTTTCTAATAATTATCTTTGTAGATATATGGATTGATTTCATAATTTTAATTGTAGCTTGTTATTTGGTGTTTTATTTTTTGTTTTTATAGTTATTGTTAATCTTTTTGTTAATTCTTATTATTTTAAGAGTCATAATATTGAGTATCAATTTGGTGAGTTTTTGTGTAGTTTGTTACCTTTATTTATTTTGGTTTTTCAGATGTTTCCCTCTTTATCTTTGTTATATTTTAGTGGTTTGTCTTATCTAGATAGTAGTTTAACTGTTAAAGTTGTTGGTCATCAATGGTACTGAAGTTATGATTATAGAGATATCGGTATTGAGTTTGATTCTTATATGAAGTCTATTGATTCTTTATTAATTGGTGAGCCTCGTTTATTAGAAGTTGATAATCGTTGTGTTGTTCCTTGTGATACCAATATTCGATTTTGTATTACATCAGCTGATGTTATTCATTCTTGATCTCTTCCTTCTTTTTGTATTAAGCTTGATGCTATGAGTGGTATTTTAAGTACTGTTACTTGTAGTTTCCCTATGGTTGGTGTTTTTTATGGTCAGTGTTCTGAAATTTGTGGTGCTAATCATAGTTTTATACCTATTTGTTTGGAGGTTTCTTTGTTGGAAAATTTTAAAGATTGGTGTTATTTAATGTCTAGTTAATTTTGAGGTATTAGTATATTTTAGTATTATTCTTTTTCGAGGAGTCGGATTTATACCTTTATTGAATTAGCATAATTTAATGTATTTGTTTTAAGCGCAAAAGATTTTATTCAATTTTACTCTTTTAGTTTATTAAAAATATGACTTTGAAGCAGTTAAGAATCTTAGAGTATATTTTTTATTTATATATATATTAGTATTGCATACTATGTTAGGATATTTTCAAAGATTTTGATAAATAGAAACAAAGTGTTTAAGGTGTAGTTTTTTTTTTTGTTACAAAAATAATTTTACTACTCTTAGTGTTGATACATCGAACTTTGTGATATCTGTTTTTAATTTTTATATTAGAAAATTATATATTGTTTTTTTTTTTCGTAGTTTTAATAATTTGAAGTTTTTTTGTTTTAAGTTTTATAACTTTACTACTTTTTTTTTTTTTTTTTTTTTTTAACTATAATTCTTTATAGTTTTTATTATCTAACAATTAGTAAATTAATAAATTATGTTTTTCTTTTTAATATAAATGAATTACTAGTTATCTGGTCAAATGTTTATTAAAGACTTAGGATTTATATTAAATCTGTCTTCTGCCCTATGGTTTTTTTAAATGGCAGTCTTAGCGTGAGGACATTAAAGTAGCAAAATAATTTGTGCTTTTATTGGGTTCGAGTATGAATGAAGTTTTGGCTGGTGATATTTTTTTTTTTTTTTGAATTTAATATACATCTAAAAAGAGATGTTTATAATAAAACAAAGATAAGTCTTCGGAAATTTTATTTCTATTAAAAATTTTTTTTTTTAGTAATTTATCTAGGGAAGATTATTATATAATTTTTTTTTACTATTTTTAATTTAAAAAATTACTCCGGAGTTAACAGAAAAACATGCCTTATGTAGTTCTTATATTTTGGTAAGTTTTACATCGATGTTGTATCTTTATTAGCTGAAGAGGAGAAATTTCAGTTTTTTAGACTGTTCTTCTATTAATAAATAAAACGTGATATTAGTTTAATTCATCGCGAGATAGAATTGTTTATCTTGTTTATTATTTTTTTTTATCGGGATTAGTACGAAAGGAATTTCACTATAATTTTAAATTTTTTGATCTTTTTTTTAATTTTTTTTGTTTATTTTTTTCTTGTCTTAGTTTTCTTGTTTTTGATCCTTTGAAGAGTGCTTTTTTTTTAGTTCTTTCTTTAATTTTTTTGGTTTTTTTTATTTCTTTTGGTTTTTATGTTTGGTTTTCTTATTTTATTTGTTTAATTTTTTTGAGTGGTATTTTTGTTATTATTGTTTATTTTTCTAGTTTTTCTAAGTATATTTATGTCAATATTAATTTTTTTCTTGTTTTTTTTGTTTTCTTGTTTTTTTTTTTTTATTCTTTTTTTTTCTTTTTAGATCCTATTTATCATAATTCTTTAAATTTTTTTTATTATGATTTGTTTTTTTCTTTTATTTTTTGGGTTGTTTTTTGTTTGTTTTTTTTTATAAATTTTATTAGTTTTTTTCTTTGTTTTTCTGGTGCTCTTCGACTGTATTAATTTTGGTTTATTAGTATAATGAGTATATTTGATTTCCAATCAAATGGTTATTAAACTATGCTATTTTAGTTTATATAAAATGTCTAATTTGTAATTAGAAGAATTTTTAGCAACTTTTTGGTTTTTGTTTTTTATAGTACTAATCATAAAGATATTGGTAGTATTTATTTAATTTTTGGTTTATGGGCTGGTATGATTGGTTCTGCTCTTTCTATAATTATTCGTATCGAGTTAAGTAAGCCTGGTATATTTATTGGAGATGGTCAATTGTATAATTCTATTTTAACTGCTCATGCTATTTTGATAATTTTTTTTATGGTTATACCTAGTATAATTGGTGGTTTTGGTAATTGAATGGTTCCTTTAATATTAGGTGCACCTGATATGAGTTTTCCTCGATTAAATAATATTAGTTTTTGATTATTACCTGCTTCTATTTTCTTAGTTTTTTTGGCTTGTTTTGTTGATAATGGTTTAGGTACTAGTTGAACTATTTATCCTCCTTTATCTACTTCAGGTCATCCTGGTTCTAGTGTTGATTTGGCTATTTTTAGTTTACATCTTTCTGGTATTAGTTCTATTTTAGGTGGTATCAATTTTATGTGTACTATTAAAAATTTGCGTTCTAGTTCTGTTTCTCTTAATAATATGAGTTTATTTATTTGAACTATTTTTGTTACTGTTTTTTTATTGGTTTTGTCTTTACCTGTTTTAGCTGGTGCTATTACTATGTTGTTAATTGATCGTAATTTTAATGGTTCTTTTTTTGATCCTAGTTTTGGTGGTAATCCTTTAATTTATCAGCATTTGTTTTGGTTTTTTGGTCATCCAGAAGTTTATATTTTAATTTTACCTGCTTTCGGTATTATTAGTCAATGTACTTTATATTTGACTGGTAAAAAAGAAGTTTTTGGTTATTTGGGTATGGTTTATGCTATTCTAAGTATTGGTTTAATTGGTTGTGTAGTTTGAGCTCATCACATGTATACTGTTGGTATAGATTTTGATTCTCGTGCTTATTTTACTGCTGCTACCATAGTGATTGCTGTCCCTACTGGTGTTAAGGTTTTTAGATGGTTAGCTACTTTTTTTGGTACTGTTATAGTTTATCAACCTTTATTATTTTGAGTTATAGGTTTTATTTTTTTATTTACTATTGGTGGTTTAACTGGTGTTATATTATCTAATTCTAGAATTGATATTATTTTACATGATACTTATTATGTAGTGTCTCATTTTCATTACGTTTTAAGTCTTGGTGCTGTTTTTGGTTTGTTTGCAGGTGTTACTTTGTGATGATCTTTTATTACTGGTTTTGTTTTGAATAAAATTTATATGTATTCTGTTTTTTTTTTATTTTTTATTGGAGTTAATATGACTTTTTTTCCTTTACATTTTGCTGGTTTACATGGTTTCCCACGAAAATATGTAGACTATCCAGATGTTTATTCTTTTTGAAATGTTTTATCTTCTTTTGGTTCTCTTATTAGTATTTTTTCTCTTTTTTTTTTTGTTTTTGTTTTATTAGAATCTTTTATTAGTTATCGTGTTTTAGTTGTTGATTACTTTAATGGTGTTAGACCTGAAAATACTAATTTAGGTTATAACTTTTATCATAGTTTTCAAGATGGGGTTTATTTAAGAGTACCTCATAATTAATTGTTTTTATTTTTTATTGGAATTTTTTTTCTTTTTTATAAATTTCGACGTTTTATTTTTGTTATTATTTCTTTTGAATTTTTAATAATAGGAGTTTTCTATTTGTTTTCTTTTTTTTTTGGTTTTTTTTCTTTTTTTTACTTTTTATGTTTTAGTGTTTTTTGTAGTCTTATGGGTGTTGTTTTAATAGTTTATTTTATTAAGTTTTACGGTTGTGATTATGTTTTTTTTTAAAATCACTTAGTCTCAAACCCCAATTGAGTGGTTAGCTTAAGTTTAAAGCACCGGATTTTTAATCCGGGGATTAATCTGCTTAAAACTGTTTTTATTTTGATTTGAAATCAAAATTTGGATTTTTCCGCAGTTTTTGTCTTTGTTTTTGATTTTTTTTTGTTGTTTTTTGTTTTTGTTTTTTGTTTTTGTTTTTTGTTTTGTTTTTGTTTTTTGTTCCTTTTTTTAAGTTTTCTTTTTTTTTTTTTGATTTTGGTTTTATTGTTTTTAAATTTAATTTTTATTTAAATAGTATTATTTTTTCTTTTGTTTTGATTTTGATTTCTGTTAGTGTTTTTTTTTATAGTCTTTATTATCTTAATATGGAAATTAATTTTTTTTATTATTTTTTTGTTTTACTTGTTTTCATTTGTAGTATGTTTTTTTTGGTTTTTTGTGATAGTGTTTTTTTTGTTTTGCTTGGTTGAGATTTGTTGGGTATTTCTAGTTTTTTTTTAGTTTTATTTTATAATAATTGAGATAGTTGTAGTGGTTCTATGAATACTGTTTTAACTAATCGTATGGGTGATTTTTTTATTTTTGTTTTTTTTTCTTTGTCTTTTTTTACTTTTTTTAATTTTTTTAGTTTTTCTTATTTTTGTTTTTATTCTTCTTTTTTTCTTGTTTTAGCTGCTTTTACTAAGAGTGCTCAATTTCCTTTTGGTGGTTGATTACCTAAGGCTATGAGTGCTCCTACTCCTGTTAGTTCTTTAGTACATAGTAGTACTCTTGTTACTGCTGGTATTATTTTAATGATTAAATTTAATGTTATTATTATGAGTTCTTTTCTTTTGAAGTTGGTTCTTATTTCTGGTGTCTTTACTATGTTTTTTTCTAGTTTTTGTGCTTTATATGAGAATGATTTGAAGAAGGTTGTTGCTCTTAGTACTTTATCTCAAATGGGTCTTTCTATGGTTTCTTTTGGTTTTGGTTTAAGTTTTCTTTGTTATGTACATTTATTAAGTCATGCTATTTTTAAGAGTTGTCTTTTTATACAGATTGGTTATTTAATTCATTGTTCTTTTGGTCAACAGGATGGTCGTGGTTATTCTTTTGGAAATTTACCTTATTTTGTTCAGCTTCAGATTTTGATTACTCTTTTTTGTTTGTGTGGTTTGTTTTTTTTAAGTGGTTCTGTTAGTAAAGATTATATTCTTACTTATTTTTTTTCTAATTATTTTATGTTTTTTTTTTCTTTTTTTTTTTTTATTTCTGTTTTTATTACTTTTTTGTATAGTTATCGTATTTGAAGTAGTCTTTTTTTAACTTTTTTTAATTCTTTATATTATAGTTGTAGTAGTTTTTTATTTTTTTTTATTAGTATTCCTTTAGTTTTTTTTTCTTTGTTTTTTATTTGGTGGTTAAATCTTAATTTTTTTAGAATTCCTGTTGTTTTTGTTTATATTGATTTTTATTTTTTTTTTTTTTTTATTTTATTGTTTTTTTTCTTTTATTTTATTGTTTTTAAGTTTTTATCTTTTTCTTTTTATTGTTTTTTGATGGATTATTTCCCTATTTTATTTACTCGTTTTTTTTATGATTTTAAGTTTTTTGATTTGTTTTTGAATAAGTTAAATTTTACTTTTTTTTCTTTTTTTTCTTTTTCTAGTTTTATTTCTATATCTTCTTATTTTAATAAGTTTAATTTTTTGGTTGTTTTTATTTTTCTTATTTTTGTTGTTTTTTAGATATCTAATTTATTTTTTTAGTTTTTTAAAGTTTTTTTTTTTGTTGATTTTTTTTTTTTTTTATGATTTTTTTTTTTTGCTTTTTTCTTTTGCTTTTTGTTTTTTTTGTTTTAGTTTTTTTTGTTGGTCTGGTAATTTTTTTTTAATTGATTCTTATTTTTATGTTGCTGTTTGTTTTATGTCTGTTTTTATTTTTTCTTTGGTTTTGGTTTCTGAGCGTCATCGTGTTATTGTTTTTTTTTCTAAGGTTCTTTTAGTTATTTCTTTTTTTTTTTTTTTTTCTTATAGTGTTTTTTATTTGTATGTTTTTTTTGAGCTTTCTATGGTTCCTATTATTATTTTAATTCTTGGTTATGGTTATCAGATTGAGAAGGTTAATTCTTTTTTTTATCTTGTGTTTTATGCTACTTTTTGTAGTGTTCCTTTTCTTTTTGTTTATTTTAGTTTGGATTTTTTTTTTGTTGTTCCTTATTTTGATTGTTTCATTTCTTGAGAGATGGTTTTTATTATTAGTTTGGCTTTTATAATGAAATTTCCTGTTTTTTTTTTACATCTTTGGTTGCCTAAAGCTCATGTTGAAGCTCCTACTTCTGCTAGTATTTTGTTAGCTGGTTTGTTGTTGAAGTTTGGTACTGTTGGATTTGTTCGTATTATAAAGAGTCTTAGTTATTGTCATATTAATTATTGGTTTTTTTTTTCGGTTTTAGGTATGTTTATTTCTTGTTTTGTTTGTGTTTTTCAGAGTGATTTCAAGTCTTTGGCTGCTTATTCTTCTGTTGTTCATATGAATTTTTTGCTATTTTTTCTTTTGTTTTTTGGTTTGTATTCTAAAACTGGTAGTTTTTTGATGATGGTTTCTCATGGTTATACTTCTTCTGTTATGTTTTATTTTATTGGTGAGTTTTATCGTTCTCTAGGTAGTCGAATGATTTATTTTTTAAATAGTTTTATGTCTTCTAGTTTTATTTTTTCTTTCTTGATTTCTTTGGTTTTTTTATCTAATTGTGGCATACCTCCTTCTATTTCTTTTTTTTCTGAGTTTTTTTCTTTTTCTGGTTTTTTTTCTTTGTTTTATAATGTTTTTTTTTTAGTTTTTTTTTATTTTTTTGTTTCTTTTTATTATTGTGTCTATATTATTGTTATTTCTTTTTTAGGTAAGAAGTTTTTTTTTTTTAAGAGTTGATTTTTTTTTTGGTCTCTTCCTTTAATTTTTTTTTGCTTTAATGTGTTTGGTTTTTTTTTATTTTTTTAATAGATTTAAGTTAAGTTAAACTATTAGTCTTCAAAACTAAAAATTTTATCTATAAGGTATTTAGTAGGAGTTTTCTATATCCAATTGCGGTTTGGAAGTTTTTTTACCTTAACAAATTTTAGGCGAGTCTTCTAAACTTGTTTTGGGTTTTCCCGTTTGTTTTTTAAGTTTTTTCATAATTTTCATGTTTTAAGCTTTTCTACTTATCCTTTTTTTATGTTTATTTCTTTAAGTTCTCTTTTTTCTTCTTTTGTTGTTTTTTTTAAGTTTGGTATTTTTTCTTTTCTTTTTTTTTCTTTTTTTTCTTTTTTAGTTCTTATTTTTTGTTGGTTTAAAGATATTTGTATGGAGGGTCTTTGTGGTTATCATAATTTTTATGTTATAGATGGTTTTAAGTTTGGTTTTGTTTTGTTTATTTTTAGTGAATTTATGTTTTTTTTTAGTGTTTTTTGGTTTTATTTTGATTCTGCTTTAGTTCCTGCTCATGAGATTGGTTGTGGTTGGGGATTTTTTGGTTTGGATAAGATTAATCCTTTTGGAGTTCCTCTTTTGAATACTGTTATTCTTCTTAGAAGTGGTGTTACTGTTACTTGGTCTCATTATTGTCTTTTGAATAATTTTTATTGTTTAGATGGTTTAATTTTAACTATTTTTCTTTCTTTTATTTTTATTTTGGTTCAGTTTTTTGAGTATAAGAGTTCTAGTTTTTCTATTTCTGATGGTGTTTATGGTAGTATTTTTTATTTTTCTACTGGTTTTCATGGTTTTCATGTTATTTTAGGTGCTGTTTTTCTTACTTATAATCTTTTTCGTTTTTTATTATATCATTTTAATTATTCCCACCATTTAGGTTATGAGTTTTCTATTTTGTATTGGCATTTTGTAGATGTTGTTTGATTATTTTTATTTGTTTTTGTTTACTGGTGAGGTTATTAGGTTTTATTTTTACTTTTTGGATTTTTTTAATTTTTTTGATTTTTTTCTTTTTGTTTTTATTTTACAGTTTATTTTTTGTCAAAAGGATGGTTTAATTAATGTTTTTTCTAACAAGTTTTTTTCTTTTTTAGTTGGTGTTTTTTCTTATAATTCTTCTTGTTTTATTAGATATATTTTTTCTTCTTTTATTTTTGTTTTTTTGTTGACTTGTTGTTTTGGTGGTTATTTTAGTTATTCTTTTTGTCCTTTAGGTATTATTGAGTTTACTTTTTTTTTTTCTTTTGTTTCTTGATTTTCTACTTTTTTGTTTTTAATTTCTAGTCAGAAATTTTCTGTTTATATGAAGAAGTCTGGTGATGGTTTTTTTAAGACTTTTTTTTTGTTATTTGTTGAGATTATTAGTGAGTTTAGTCGTCCTATTGCTTTAAGTGTTCGTTTGTTTGCTAATATTATAGTTGGTCATGTTATTAGTGCTTGTTTTTATGTTTTTTTTGAGTGTATTTTTGGTTTTTCTTTTTTAATTGTTTTTGCTATTATTTTTGAGTGTTTTGTTTTTATTTTGCAGAGTTATATTTTTTCTCGTTTAGTATATTTATATATTAATGAGTAGCTCTTTAGTTTATTTAAAATTTTTACTTGTGGTGTAAAAGAAATTTGAGCTTTGTAAGTTAGTTTAAGTAGAATTTTTGTTTTTGGTGCAAATGGTTATCTTACATTGAGGATTATTTTAATTTAGAATATTTAGCTGTTAACTAAAAGGTTTATCTTCATAAGAGTTTAGTTTATATTTAAAATATTAAATTGTAAATTTAAAGTTTTTTGCTCTTGCAGTAATTAGTTTAATTAAAATATAACATTTGGATTGTTAAGTTTTTTTACTGATTTTTCTTTTATTTTTTTGTTATTTTTGTTTTTTTTTTAAATTGTTTTATTTGTAATATTGTTTTTTGATGGAGTATTTTTTTTTTAATGACTCTTGTTTTTGTTTTTTTAAATTTTAATAATTCTTATTCTTCTATTAATTATTTTATTTTTCAGGAGTTCCTTGGTTTGCTTTTTGTTTTTTTTTCTTTTGGTGTTTTTCAATTTTTTATTATTTTATTAAAAGTTGGTGTCTCTCCTTTTCATTTTTGGTGTTTAAATATTTTTAATGGTCTTAGAGGGTTTAGTACTTTTTGGTTTCTTACTTTTCAGAAGTTACCTTATTTTCCTGTTTTTTCTTTTATTTTTGATTATAGTTTTTTTTTTTTTCTTGTTTTTGGTATTATTTTTTGTTATTTTAATCTTTTTTTTTGTAAGTCTTTTAAGAGCATAGTTTTTATTTCTTCTGTTGAGTCTTTTAATTGGTTGTTAATTTCTCTTTTCTCTTCTTTGTTTTCTGGTTTTTTTTTGTTTCTTTATTATGTTTTTGTTATGTTTTTTTTGTTAGATTATAGTTCTTCTAAAGGTTATGATTTTTATAATTGGGAATTAGTTTTTCTTTTTATAAATTTTCCTATAACTATTACTTTTTTTATTAAAATTTTTTCTATTATTTTTTTTTTTAATATTAGTTCTTTTTATTTGTTGTTTGTTTTATTTTTAATAGTCTTTTCTGTCTTTGGTTTTGGTTTTTGGTTTTTTAATGTTGGTTTGAAATTTAGTTATTATGGTTTTTATAATTTTAGTTTTTTTTATTTTGTTTTTTTTCCTTTGATGTTTTTTTGTCTTTTTTAAAAGAGTTTTAGTTTATATAGAATTTATCACTTACAATGATGGGGTTTAAACTCTTACCAATTTAGTAAAATTTTATTATATTGCTTTGATATGGCAAAGTTCTTTTTGATTTGGTATTTTTTGTTTTATTTTTAGTAACTCTTTTTTCTTTTTTATTTGTTTTTTTTTTTTATTTGTTTGTTTGTTTTGCTTCTTTTTTTGATTTTTATTTTTGTAAGTCTACTTCTTTTGAGAGTGGTTTTATGAGTGTTGGTTTGATTCAGAATTCTTTTAGGATTCACTTCTTTGTTATTATGATCATGTTTGTTGTTTTCGATTTGGAGATTGTTATTTTTATTGGTATTCTTATTTCTGATTTAAATTCTTTTGTTTGTTTTTTTTTTTTGTTTTTTTTTTTGTTCTTGTTTTTTTATATGGAGTGGTATTATGGTAAGCTTGTTTGAAATTTTTAATAGTAAAAAACTTTATTATAATTTAGTATATCTCGTTGTCGTTGAGAAGGTTTTAAGTTTTATCTTATTATTATATTTTTTTTTTTTCTTGTTTTTAGTATCAAAAGCCGATTGGGGTTTTGATATATTATATATTATATATTATAAAAATAATATAAATATAATATATTTATTAATTATATTTATATATAAATAATTATATTTATATATATAAATAATTATATTTATATTATTTTTATTATGTATGTATGTATATTTATGTTGATATTAATTAGTTAATATCATATCCTTTATTTAGGATAATTATTTGAGGTATATTTTATTAATTAGGTAAACTTGTTTCATTTAAGCTGATTAACTTTGAACTTTTTTGAGTTTCAAAAGTTTCAGGTAAACAAGTTTACCTAATTAATGATTTTATTTTAATTTAAATTATATGTATATAAGTTCAATTAAAATAAAATTTTGTAGTATAATTGTATACTATATACACGGGTTGCATAATTTTTTTATTT
>US_ref_ERR422414 - f2
GTCGTTTATTTTTCGATTTTTTTATTTATGATTTTATTGGTTTTTTTTGTTGTTTTTTTTGTTATACAGAGTATTGCTTTCATTACTTTATATGAGCGTCATTTGTTGGGTCTTAGTCAGTCTCGACTTGGTCCTACGAAGGTAGGTTTTTTTGGTGTTTTACAGGCTATTGTAGATGGAGTTAAGCTTTTGAGTAAAGAACAATTTTTACCTTATAATTCTTCTTATTTTTTTTTTTTATTTGTTCCTTCTGTTTCTTTTTGTTTGATGTATTTGGAGTGGTTTGTTCTTCCTTTTTTTTTTGATTTTTTTACTTTTAATTATTCTGTTTTGTTTTTTCTTTGTTTAGTTGGTTTTTCTGTTTATACTACTTTAATTTCTGGAATTGTTTCTAAATCTAAATATTCTATACTTGGTTCTATTCGTGCTAGTAGTCAGAGTATTTCTTATGAGATTTCTTTTACTTTTTTTGTTTTTTGTGTTGTTCTTCATGTTGGTGTTTTTAGTTTTTTTAGTTTTTTTAGTTTTAGTATGATTGTTCTTTTTTTTCCTTTTCTTATTATGATTATTGGTGAGCTTAATCGTGCTCCTTTTGATTTTTCTGAGGGTGAGAGTGAACTTGTTAGTGGTTATAATATTGAGTATTCTAGTGTTGCTTTTGTTCTTTTGTTTTTGAGTGAGTACGGTGTATTGATTTTTTTTTGTGTTCTTTTTTCTTTTTTATTTTTTAGTGGTTCTGTTTTTATGTCTTTCGTTATTTTTTCTCTTTTAATTTTTATTCGTAGTTCTTTTCCTCGTTATCGTTATGATATGATGATAGGTTTTTTTTGATTTATTGTTTTACCTATTTCTATGATTTTGTTTTTGTTTTTTTGTTTGTTATTTTTTTAGGGATTTAGTTTATATTAAAATGTTTGTTTTGCATACAAAAGAATTTTTTCTCTGGATTTTTTTTTTTAGTTTATAGATTTGATTATGGTCATTGTAATGATAAAATGGTGTTATATAATTTTTAATCACTTGAGTGGACAATGTTTTTCTATCCCGGCAATGTATTGCTTGTATAAACTCAGTACCAGAATAATCGGATAGACTGAGTAAGCTTATACCCTAAATGTGTTTTGGCCATGGTTTTTTTTTTGATTTTTTTACAACTGTTTAGTGCAATGTGCAGTTTTTTTTTGTTGTTTTGTCTTGGTCAATAAGATTAGACAAATGACCTGGATTAGTACCCAGTTAATCTAAATTTAAAAGTTGCAGGAGTAAAGTAATATTTAAACTGTAATAATATTGGCGGATTTTTTAATTATCTTTGGAGGTTGAGCTGTAATTGAGAACCCTCATTATCAGCTTTGATTTTTGTCGCATGTATGATCGTTTATGTCCTTCTTAAAGAGGTGCATTAAAAATTATTTGGTGTTTAATCAATGATATTTATTAAAACAGATAAATACCTGGTATATATCAAAGTTTTCGTTTGACCTACAATATCTTATGTTTCGGATAAGGAGGAGAGATTCTTTTTTGAAGTTGTAAAAGACAGTAAATGCTTTTTAATGTAGCATTGAAGTATTTAGAGAAATCGTACAAATCATCCATCAATTGCCCACAGGGGAGTAAGTTGTAGTAAAGTAGGTGTAGGGGAATCTGTACCTAGTTTAAGTTGGTTATATTTTAATAATTTGGTTTTTTTCCAAGTGTTTTTTCCTTCTTTAATAAGTTAGTATATTTTAGTACATTGGGTTCATATCCTAAAGGAGAATTTTCACTTATTTTTTATTGTTTTTTTTATTTAATTTTTTCTTTTTTAAGGGGGTATTTTTAAGGTTTTTGGGAGTTATTAGTATAAGAAGTATTTTTAATTGCAAATTAAAAGGTTAATAGCTTTTTTTATTCTTTTAAGTTTTTAAATGTTCCTGTTAGTTTTTCTTTATCTGTTTTGTGGAATTTTGGTAGTATTTTAGGTATGGTTCTTTTTTTTCAGATTTTTAGTGGTTTATTTTTATCTTTTTATTATGTTGCTGATGGTTTTAATTCTTTTTCTAGTGTTCAATATATTATAAGTGATGTTAATTTTGGTTGGGTTTTTCGTATTTTGCATTTTAATGGTGCTAGTTTATTTTTTTTTTTTTTATATTTGCATTTTTTTAAGGGTCTTTTTTTTTGTAGTTATCGTTTATCTGGTACTTGAATTATTGGTTTAACTATTTTTTTTTTTGTTATAATGGAGGCTTTTATAGGTTATGTTTTGGTTTGGGCTCAGATGAGTTTTTGAGCTTCTGTTGTTATTACTAGTCTTTTAAGTGTCATTCCTTATTTTGGTTTTTCTATTGTTTACTGAATTTGAAGTGGTTTCTCTGTTGTTAATTCTACTCTTAAGTTTTTTTTTGTTATTCATTTTTTAATGCCTTGATTGGTTTTTCTTTTAGTTTTTGTTCATTTGTTTTTTTTACATTCTACTGGTAGGACTTCTGTTTTATATTGTCATGGTGATTATGATAAAATTAGTTTTTTCCCTTATTATTTTTATAAAGATTCTTATAATTTGGTTGTTTTTTTTCTTTTTTTTATTTTTTCTTTTTTTTTTCCTTTTTTACTTGGTGACCCTGAAATGTTTGTTGAGTCTGATCCAATGGTTAGACCTGTACATATTGTTCCTGAATGATATTTCTTGTTTGCTTATGCTATTTTGCGTGCTATTCCTAATAAAGTTTTGGGTGTTTTTTTCCTTGTTTTTAGTATTTTTATTTTTTATTTTTATGTTTTTTTTAATAATTATTATAGTGTTCTTGATAATTTGAATTTTTTCTTGGTTGTTTTTTTTATTTTGGTTTCTGTTTTTTTAAGTTGATTAGGTCAGTGTCATGTTGAGTATCCTTTTATTAATTTGAGAGTTGTTTTTTCTTTTTTGTATTTTTTTTTTGCTTTTTTAATTGTTTTTTCTCGATTTTTAACTAAATTTATTTTTTCTTAGTAAACTTAGTATAATTTATTATATTGGATTTAGGATCCTGAGATTTTTGTTTACTTTTAATTATTTTCAGGGTTACATGATAGGTTTTTCTAATAATTATCTTTGTAGATATATGGATTGATTTCATAATTTTAATTGTAGCTTGTTATTTGGTGTTTTATTTTTTGTTTTTATAGTTATTGTTAATCTTTTTGTTAATTCTTATTATTTTAAGAGTCATAATATTGAGTATCAATTTGGTGAGTTTTTGTGTAGTTTGTTACCTTTATTTATTTTGGTTTTTCAGATGTTTCCCTCTTTATCTTTGTTATATTTTAGTGGTTTGTCTTATCTAGATAGTAGTTTAACTGTTAAAGTTGTTGGTCATCAATGGTACTGAAGTTATGATTATAGAGATATCGGTATTGAGTTTGATTCTTATATGAAGTCTATTGATTCTTTATTAATTGGTGAGCCTCGTTTATTAGAAGTTGATAATCGTTGTGTTGTTCCTTGTGATACCAATATTCGATTTTGTATTACATCAGCTGATGTTATTCATTCTTGATCTCTTCCTTCTTTTTGTATTAAGCTTGATGCTATGAGTGGTATTTTAAGTACTGTTACTTGTAGTTTCCCTATGGTTGGTGTTTTTTATGGTCAGTGTTCTGAAATTTGTGGTGCTAATCATAGTTTTATACCTATTTGTTTGGAGGTTTCTTTGTTGGAAAATTTTAAAGATTGGTGTTATTTAATGTCTAGTTAATTTTGAGGTATTAGTATATTTTAGTATTATTCTTTTTCGAGGAGTCGGATTTATACCTTTATTGAATTAGCATAATTTAATGTATTTGTTTTAAGCGCAAAAGATTTTATTCAATTTTACTCTTTTAGTTTATTAAAAATATGACTTTGAAGCAGTTAAGAATCTTAGAGTATATTTTTTATTTATATATATATTAGTATTGCATACTATGTTAGGATATTTTCAAAGATTTTGATAAATAGAAACAAAGTGTTTAAGGTGTAGTTTTTTTTTTTGTTACAAAAATAATTTTACTACTCTTAGTGTTGATACATCGAACTTTGTGATATCTGTTTTTAATTTTTATATTAGAAAATTATATATTGTTTTTTTTTTTCGTAGTTTTAATAATTTGAAGTTTTTTTGTTTTAAGTTTTATAACTTTACTACTTTTTTTTTTTTTTTTTTTTTTTAACTATAATTCTTTATAGTTTTTATTATCTAACAATTAGTAAATTAATAAATTATGTTTTTCTTTTTAATATAAATGAATTACTAGTTATCTGGTCAAATGTTTATTAAAGACTTAGGATTTATATTAAATCTGTCTTCTGCCCTATGGTTTTTTTAAATGGCAGTCTTAGCGTGAGGACATTAAAGTAGCAAAATAATTTGTGCTTTTATTGGGTTCGAGTATGAATGAAGTTTTGGCTGGTGATATTTTTTTTTTTTTTTGAATTTAATATACATCTAAAAAGAGATGTTTATAATAAAACAAAGATAAGTCTTCGGAAATTTTATTTCTATTAAAAATTTTTTTTTTTAGTAATTTATCTAGGGAAGATTATTATATAATTTTTTTTTACTATTTTTAATTTAAAAAATTACTCCGGAGTTAACAGAAAAACATGCCTTATGTAGTTCTTATATTTTGGTAAGTTTTACATCGATGTTGTATCTTTATTAGCTGAAGAGGAGAAATTTCAGTTTTTTAGACTGTTCTTCTATTAATAAATAAAACGTGATATTAGTTTAATTCATCGCGAGATAGAATTGTTTATCTTGTTTATTATTTTTTTTTATCGGGATTAGTACGAAAGGAATTTCACTATAATTTTAAATTTTTTGATCTTTTTTTTAATTTTTTTTGTTTATTTTTTTCTTGTCTTAGTTTTCTTGTTTTTGATCCTTTGAAGAGTGCTTTTTTTTTAGTTCTTTCTTTAATTTTTTTGGTTTTTTTTATTTCTTTTGGTTTTTATGTTTGGTTTTCTTATTTTATTTGTTTAATTTTTTTGAGTGGTATTTTTGTTATTATTGTTTATTTTTCTAGTTTTTCTAAGTATATTTATGTCAATATTAATTTTTTTCTTGTTTTTTTTGTTTTCTTGTTTTTTTTTTTTTATTCTTTTTTTTTCTTTTTAGATCCTATTTATCATAATTCTTTAAATTTTTTTTATTATGATTTGTTTTTTTCTTTTATTTTTTGGGTTGTTTTTTGTTTGTTTTTTTTTATAAATTTTATTAGTTTTTTTCTTTGTTTTTCTGGTGCTCTTCGACTGTATTAATTTTGGTTTATTAGTATAATGAGTATATTTGATTTCCAATCAAATGGTTATTAAACTATGCTATTTTAGTTTATATAAAATGTCTAATTTGTAATTAGAAGAATTTTTAGCAACTTTTTGGTTTTTGTTTTTTATAGTACTAATCATAAAGATATTGGTAGTATTTATTTAATTTTTGGTTTATGGGCTGGTATGATTGGTTCTGCTCTTTCTATAATTATTCGTATCGAGTTAAGTAAGCCTGGTATATTTATTGGAGATGGTCAATTGTATAATTCTATTTTAACTGCTCATGCTATTTTGATAATTTTTTTTATGGTTATACCTAGTATAATTGGTGGTTTTGGTAATTGAATGGTTCCTTTAATATTAGGTGCACCTGATATGAGTTTTCCTCGATTAAATAATATTAGTTTTTGATTATTACCTGCTTCTATTTTCTTAGTTTTTTTGGCTTGTTTTGTTGATAATGGTTTAGGTACTAGTTGAACTATTTATCCTCCTTTATCTACTTCAGGTCATCCTGGTTCTAGTGTTGATTTGGCTATTTTTAGTTTACATCTTTCTGGTATTAGTTCTATTTTAGGTGGTATCAATTTTATGTGTACTATTAAAAATTTGCGTTCTAGTTCTGTTTCTCTTAATAATATGAGTTTATTTATTTGAACTATTTTTGTTACTGTTTTTTTATTGGTTTTGTCTTTACCTGTTTTAGCTGGTGCTATTACTATGTTGTTAATTGATCGTAATTTTAATGGTTCTTTTTTTGATCCTAGTTTTGGTGGTAATCCTTTAATTTATCAGCATTTGTTTTGGTTTTTTGGTCATCCAGAAGTTTATATTTTAATTTTACCTGCTTTCGGTATTATTAGTCAATGTACTTTATATTTGACTGGTAAAAAAGAAGTTTTTGGTTATTTGGGTATGGTTTATGCTATTCTAAGTATTGGTTTAATTGGTTGTGTAGTTTGAGCTCATCACATGTATACTGTTGGTATAGATTTTGATTCTCGTGCTTATTTTACTGCTGCTACCATAGTGATTGCTGTCCCTACTGGTGTTAAGGTTTTTAGATGGTTAGCTACTTTTTTTGGTACTGTTATAGTTTATCAACCTTTATTATTTTGAGTTATAGGTTTTATTTTTTTATTTACTATTGGTGGTTTAACTGGTGTTATATTATCTAATTCTAGAATTGATATTATTTTACATGATACTTATTATGTAGTGTCTCATTTTCATTACGTTTTAAGTCTTGGTGCTGTTTTTGGTTTGTTTGCAGGTGTTACTTTGTGATGATCTTTTATTACTGGTTTTGTTTTGAATAAAATTTATATGTATTCTGTTTTTTTTTTATTTTTTATTGGAGTTAATATGACTTTTTTTCCTTTACATTTTGCTGGTTTACATGGTTTCCCACGAAAATATGTAGACTATCCAGATGTTTATTCTTTTTGAAATGTTTTATCTTCTTTTGGTTCTCTTATTAGTATTTTTTCTCTTTTTTTTTTTGTTTTTGTTTTATTAGAATCTTTTATTAGTTATCGTGTTTTAGTTGTTGATTACTTTAATGGTGTTAGACCTGAAAATACTAATTTAGGTTATAACTTTTATCATAGTTTTCAAGATGGGGTTTATTTAAGAGTACCTCATAATTAATTGTTTTTATTTTTTATTGGAATTTTTTTTCTTTTTTATAAATTTCGACGTTTTATTTTTGTTATTATTTCTTTTGAATTTTTAATAATAGGAGTTTTCTATTTGTTTTCTTTTTTTTTTGGTTTTTTTTCTTTTTTTTACTTTTTATGTTTTAGTGTTTTTTGTAGTCTTATGGGTGTTGTTTTAATAGTTTATTTTATTAAGTTTTACGGTTGTGATTATGTTTTTTTTTAAAATCACTTAGTCTCAAACCCCAATTGAGTGGTTAGCTTAAGTTTAAAGCACCGGATTTTTAATCCGGGGATTAATCTGCTTAAAACTGTTTTTATTTTGATTTGAAATCAAAATTTGGATTTTTCCGCAGTTTTTGTCTTTGTTTTTGATTTTTTTTTGTTGTTTTTTGTTTTTGTTTTTTGTTTTTGTTTTTTGTTTTGTTTTTGTTTTTTGTTCCTTTTTTTAAGTTTTCTTTTTTTTTTTTTGATTTTGGTTTTATTGTTTTTAAATTTAATTTTTATTTAAATAGTATTATTTTTTCTTTTGTTTTGATTTTGATTTCTGTTAGTGTTTTTTTTTATAGTCTTTATTATCTTAATATGGAAATTAATTTTTTTTATTATTTTTTTGTTTTACTTGTTTTCATTTGTAGTATGTTTTTTTTGGTTTTTTGTGATAGTGTTTTTTTTGTTTTGCTTGGTTGAGATTTGTTGGGTATTTCTAGTTTTTTTTTAGTTTTATTTTATAATAATTGAGATAGTTGTAGTGGTTCTATGAATACTGTTTTAACTAATCGTATGGGTGATTTTTTTATTTTTGTTTTTTTTTCTTTGTCTTTTTTTACTTTTTTTAATTTTTTTAGTTTTTCTTATTTTTGTTTTTATTCTTCTTTTTTTCTTGTTTTAGCTGCTTTTACTAAGAGTGCTCAATTTCCTTTTGGTGGTTGATTACCTAAGGCTATGAGTGCTCCTACTCCTGTTAGTTCTTTAGTACATAGTAGTACTCTTGTTACTGCTGGTATTATTTTAATGATTAAATTTAATGTTATTATTATGAGTTCTTTTCTTTTGAAGTTGGTTCTTATTTCTGGTGTCTTTACTATGTTTTTTTCTAGTTTTTGTGCTTTATATGAGAATGATTTGAAGAAGGTTGTTGCTCTTAGTACTTTATCTCAAATGGGTCTTTCTATGGTTTCTTTTGGTTTTGGTTTAAGTTTTCTTTGTTATGTACATTTATTAAGTCATGCTATTTTTAAGAGTTGTCTTTTTATACAGATTGGTTATTTAATTCATTGTTCTTTTGGTCAACAGGATGGTCGTGGTTATTCTTTTGGAAATTTACCTTATTTTGTTCAGCTTCAGATTTTGATTACTCTTTTTTGTTTGTGTGGTTTGTTTTTTTTAAGTGGTTCTGTTAGTAAAGATTATATTCTTACTTATTTTTTTTCTAATTATTTTATGTTTTTTTTTTCTTTTTTTTTTTTTATTTCTGTTTTTATTACTTTTTTGTATAGTTATCGTATTTGAAGTAGTCTTTTTTTAACTTTTTTTAATTCTTTATATTATAGTTGTAGTAGTTTTTTATTTTTTTTTATTAGTATTCCTTTAGTTTTTTTTTCTTTGTTTTTTATTTGGTGGTTAAATCTTAATTTTTTTAGAATTCCTGTTGTTTTTGTTTATATTGATTTTTATTTTTTTTTTTTTTTTATTTTATTGTTTTTTTTCTTTTATTTTATTGTTTTTAAGTTTTTATCTTTTTCTTTTTATTGTTTTTTGATGGATTATTTCCCTATTTTATTTACTCGTTTTTTTTATGATTTTAAGTTTTTTGATTTGTTTTTGAATAAGTTAAATTTTACTTTTTTTTCTTTTTTTTCTTTTTCTAGTTTTATTTCTATATCTTCTTATTTTAATAAGTTTAATTTTTTGGTTGTTTTTATTTTTCTTATTTTTGTTGTTTTTTAGATATCTAATTTATTTTTTTAGTTTTTTAAAGTTTTTTTTTTTGTTGATTTTTTTTTTTTTTTATGATTTTTTTTTTTTGCTTTTTTYTTTTGCTTTTTGTTTTTTTTGTTTTAGTTTTTTTTGTTGGTCTGGTAATTTTTTTTTAATTGATTCTTATTTTTATGTTGCTGTTTGTTTTATGTCTGTTTTTATTTTTTCTTTGGTTTTGGTTTCTGAGCGTCATCGTGTTATTGTTTTTTTTTCTAAGGTTCTTTTAGTTATTTCTTTTTTTTTTTTTTTTTCTTATAGTGTTTTTTATTTGTATGTTTTTTTTGAGCTTTCTATGGTTCCTATTATTATTTTAATTCTTGGTTATGGTTATCAGATTGAGAAGGTTAATTCTTTTTTTTATCTTGTGTTTTATGCTACTTTTTGTAGTGTTCCTTTTCTTTTTGTTTATTTTAGTTTGGATTTTTTTTTTGTTGTTCCTTATTTTGATTGTTTCATTTCTTGAGAGATGGTTTTTATTATTAGTTTGGCTTTTATAATGAAATTTCCTGTTTTTTTTTTACATCTTTGGTTGCCTAAAGCTCATGTTGAAGCTCCTACTTCTGCTAGTATTTTGTTAGCTGGTTTGTTGTTGAAGTTTGGTACTGTTGGATTTGTTCGTATTATAAAGAGTCTTAGTTATTGTCATATTAATTATTGGTTTTTTTTTTCGGTTTTAGGTATGTTTATTTCTTGTTTTGTTTGTGTTTTTCAGAGTGATTTCAAGTCTTTGGCTGCTTATTCTTCTGTTGTTCATATGAATTTTTTGCTATTTTTTCTTTTGTTTTTTGGTTTGTATTCTAAAACTGGTAGTTTTTTGATGATGGTTTCTCATGGTTATACTTCTTCTGTTATGTTTTATTTTATTGGTGAGTTTTATCGTTCTCTAGGTAGTCGAATGATTTATTTTTTAAATAGTTTTATGTCTTCTAGTTTTATTTTTTCTTTCTTGATTTCTTTGGTTTTTTTATCTAATTGTGGCATACCTCCTTCTATTTCTTTTTTTTCTGAGTTTTTTTCTTTTTCTGGTTTTTTTTCTTTGTTTTATAATGTTTTTTTTTTAGTTTTTTTTTATTTTTTTGTTTCTTTTTATTATTGTGTCTATATTATTGTTATTTCTTTTTTAGGTAAGAAGTTTTTTTTTTTTAAGAGTTGATTTTTTTTTTGGTCTCTTCCTTTAATTTTTTTTTGCTTTAATGTGTTTGGTTTTTTTTTATTTTTTTAATAGATTTAAGTTAAGTTAAACTATTAGTCTTCAAAACTAAAAATTTTATCTATAAGGTATTTAGTAGGAGTTTTCTATATCCAATTGCGGTTTGGAAGTTTTTTTACCTTAACAAATTTTAGGCGAGTCTTCTAAACTTGTTTTGGGTTTTCCCGTTTGTTTTTTAAGTTTTTTCATAATTTTCATGTTTTAAGCTTTTCTACTTATCCTTTTTTTATGTTTATTTCTTTAAGTTCTCTTTTTTCTTCTTTTGTTGTTTTTTTTAAGTTTGGTATTTTTTCTTTTCTTTTTTTTTCTTTTTTTTCTTTTTTAGTTCTTATTTTTTGTTGGTTTAAAGATATTTGTATGGAGGGTCTTTGTGGTTATCATAATTTTTATGTTATAGATGGTTTTAAGTTTGGTTTTGTTTTGTTTATTTTTAGTGAATTTATGTTTTTTTTTAGTGTTTTTTGGTTTTATTTTGATTCTGCTTTAGTTCCTGCTCATGAGATTGGTTGTGGTTGGGGATTTTTTGGTTTGGATAAGATTAATCCTTTTGGAGTTCCTCTTTTGAATACTGTTATTCTTCTTAGAAGTGGTGTTACTGTTACTTGGTCTCATTATTGTCTTTTGAATAATTTTTATTGTTTAGATGGTTTAATTTTAACTATTTTTCTTTCTTTTATTTTTATTTTGGTTCAGTTTTTTGAGTATAAGAGTTCTAGTTTTTCTATTTCTGATGGTGTTTATGGTAGTATTTTTTATTTTTCTACTGGTTTTCATGGTTTTCATGTTATTTTAGGTGCTGTTTTTCTTACTTATAATCTTTTTCGTTTTTTATTATATCATTTTAATTATTCCCACCATTTAGGTTATGAGTTTTCTATTTTGTATTGGCATTTTGTAGATGTTGTTTGATTATTTTTATTTGTTTTTGTTTACTGGTGAGGTTATTAGGTTTTATTTTTACTTTTTGGATTTTTTTAATTTTTTTGATTTTTTTCTTTTTGTTTTTATTTTACAGTTTATTTTTTGTCAAAAGGATGGTTTAATTAATGTTTTTTCTAACAAGTTTTTTTCTTTTTTAGTTGGTGTTTTTTCTTATAATTCTTCTTGTTTTATTAGATATATTTTTTCTTCTTTTATTTTTGTTTTTTTGTTGACTTGTTGTTTTGGTGGTTATTTTAGTTATTCTTTTTGTCCTTTAGGTATTATTGAGTTTACTTTTTTTTTTTCTTTTGTTTCTTGATTTTCTACTTTTTTGTTTTTAATTTCTAGTCAGAAATTTTCTGTTTATATGAAGAAGTCTGGTGATGGTTTTTTTAAGACTTTTTTTTTGTTATTTGTTGAGATTATTAGTGAGTTTAGTCGTCCTATTGCTTTAAGTGTTCGTTTGTTTGCTAATATTATAGTTGGTCATGTTATTAGTGCTTGTTTTTATGTTTTTTTTGAGTGTATTTTTGGTTTTTCTTTTTTAATTGTTTTTGCTATTATTTTTGAGTGTTTTGTTTTTATTTTGCAGAGTTATATTTTTTCTCGTTTAGTATATTTATATATTAATGAGTAGCTCTTTAGTTTATTTAAAATTTTTACTTGTGGTGTAAAAGAAATTTGAGCTTTGTAAGTTAGTTTAAGTAGAATTTTTGTTTTTGGTGCAAATGGTTATCTTACATTGAGGATTATTTTAATTTAGAATATTTAGCTGTTAACTAAAAGGTTTATCTTCATAAGAGTTTAGTTTATATTTAAAATATTAAATTGTAAATTTAAAGTTTTTTGCTCTTGCAGTAATTAGTTTAATTAAAATATAACATTTGGATTGTTAAGTTTTTTTACTGATTTTTCTTTTATTTTTTTGTTATTTTTGTTTTTTTTTTAAATTGTTTTATTTGTAATATTGTTTTTTGATGGAGTATTTTTTTTTTAATGACTCTTGTTTTTGTTTTTTTAAATTTTAATAATTCTTATTCTTCTATTAATTATTTTATTTTTCAGGAGTTCCTTGGTTTGCTTTTTGTTTTTTTTTCTTTTGGTGTTTTTCAATTTTTTATTATTTTATTAAAAGTTGGTGTCTCTCCTTTTCATTTTTGGTGTTTAAATATTTTTAATGGTCTTAGAGGGTTTAGTACTTTTTGGTTTCTTACTTTTCAGAAGTTACCTTATTTTCCTGTTTTTTCTTTTATTTTTGATTATAGTTTTTTTTTTTTTCTTGTTTTTGGTATTATTTTTTGTTATTTTAATCTTTTTTTTTGTAAGTCTTTTAAGAGCATAGTTTTTATTTCTTCTGTTGAGTCTTTTAATTGGTTGTTAATTTCTCTTTTCTCTTCTTTGTTTTCTGGTTTTTTTTTGTTTCTTTATTATGTTTTTGTTATGTTTTTTTTGTTAGATTATAGTTCTTCTAAAGGTTATGATTTTTATAATTGGGAATTAGTTTTTCTTTTTATAAATTTTCCTATAACTATTACTTTTTTTATTAAAATTTTTTCTATTATTTTTTTTTTTAATATTAGTTCTTTTTATTTGTTGTTTGTTTTATTTTTAATAGTCTTTTCTGTCTTTGGTTTTGGTTTTTGGTTTTTTAATGTTGGTTTGAAATTTAGTTATTATGGTTTTTATAATTTTAGTTTTTTTTATTTTGTTTTTTTTCCTTTGATGTTTTTTTGTCTTTTTTAAAAGAGTTTTAGTTTATATAGAATTTATCACTTACAATGATGGGGTTTAAACTCTTACCAATTTAGTAAAATTTTATTATATTGCTTTGATATGGCAAAGTTCTTTTTGATTTGGTATTTTTTGTTTTATTTTTAGTAACTCTTTTTTCTTTTTTATTTGTTTTTTTTTTTTATTTGTTTGTTTGTTTTGCTTCTTTTTTTGATTTTTATTTTTGTAAGTCTACTTCTTTTGAGAGTGGTTTTATGAGTGTTGGTTTGATTCAGAATTCTTTTAGGATTCACTTCTTTGTTATTATGATCATGTTTGTTGTTTTCGATTTGGAGATTGTTATTTTTATTGGTATTCTTATTTCTGATTTAAATTCTTTTGTTTGTTTTTTTTTTTTGTTTTTTTTTTTGTTCTTGTTTTTTTATATGGAGTGGTATTATGGTAAGCTTGTTTGAAATTTTTAATAGTAAAAAACTTTATTATAATTTAGTATATCTCGTTGTCGTTGAGAAGGTTTTAAGTTTTATCTTATTATTATATTTTTTTTTTTTCTTGTTTTTAGTATCAAAAGCCGATTGGGGTTTTGATATATTATATATTATATATTATAAAAATAATATAAATATAATATATTTATTAATTATATTTATATATAAATAATTATATTTATATATATAAATAATTATATTTATATTATTTTTATTATGTATGTATGTATATTTATGTTGATATTAATTAGTTAATATCATATCCTTTATTTAGGATAATTATTTGAGGTATATTTTATTAATTAGGTAAACTTGTTTCATTTAAGCTGATTAACTTTGAACTTTTTTGAGTTTCAAAAGTTTCAGGTAAACAAGTTTACCTAATTAATGATTTTATTTTAATTTAAATTATATGTATATAAGTTCAATTAAAATAAAATTTTGTAGTATAATTGTATACTATATACACGGGTTGCATAATTTTTTTATTT
>US_ref_ERR422415 - m2
GTCGTTTATTTTTCGATTTTTTTATTTATGATTTTATTGGTTTTTTTTGTTGTTTTTTTTGTTATACAGAGTATTGCTTTCATTACTTTATATGAGCGTCATTTGTTGGGTCTTAGTCAGTCTCGACTTGGTCCTACGAAGGTAGGTTTTTTTGGTGTTTTACAGGCTATTGTAGATGGAGTTAAGCTTTTGAGTAAAGAACAATTTTTACCTTATAATTCTTCTTATTTTTTTTTTTTATTTGTTCCTTCTGTTTCTTTTTGTTTGATGTATTTGGAGTGGTTTGTTCTTCCTTTTTTTTTTGATTTTTTTACTTTTAATTATTCTGTTTTGTTTTTTCTTTGTTTAGTTGGTTTTTCTGTTTATACTACTTTAATTTCTGGAATTGTTTCTAAATCTAAATATTCTATACTTGGTTCTATTCGTGCTAGTAGTCAGAGTATTTCTTATGAGATTTCTTTTACTTTTTTTGTTTTTTGTGTTGTTCTTCATGTTGGTGTTTTTAGTTTTTTTAGTTTTTTTAGTTTTAGTATGATTGTTCTTTTTTTTCCTTTTCTTATTATGATTATTGGTGAGCTTAATCGTGCTCCTTTTGATTTTTCTGAGGGTGAGAGTGAACTTGTTAGTGGTTATAATATTGAGTATTCTAGTGTTGCTTTTGTTCTTTTGTTTTTGAGTGAGTACGGTGTATTGATTTTTTTTTGTGTTCTTTTTTCTTTTTTATTTTTTAGTGGTTCTGTTTTTATGTCTTTCGTTATTTTTTCTCTTTTAATTTTTATTCGTAGTTCTTTTCCTCGTTATCGTTATGATATGATGATAGGTTTTTTTTGATTTATTGTTTTACCTATTTCTATGATTTTGTTTTTGTTTTTTTGTTTGTTATTTTTTTAGGGATTTAGTTTATATTAAAATGTTTGTTTTGCATACAAAAGAATTTTTTCTCTGGATTTTTTTTTTTAGTTTATAGATTTGATTATGGTCATTGTAATGATAAAATGGTGTTATATAATTTTTAATCACTTGAGTGGACAATGTTTTTCTATCCCGGCAATGTATTGCTTGTATAAACTCAGTACCAGAATAATCGGATAGACTGAGTAAGCTTATACCCTAAATGTGTTTTGGCCATGGTTTTTTTTTTGATTTTTTTACAACTGTTTAGTGCAATGTGCAGTTTTTTTTTGTTGTTTTGTCTTGGTCAATAAGATTAGACAAATGACCTGGATTAGTACCCAGTTAATCTAAATTTAAAAGTTGCAGGAGTAAAGTAATATTTAAACTGTAATAATATTGGCGGATTTTTTAATTATCTTTGGAGGTTGAGCTGTAATTGAGAACCCTCATTATCAGCTTTGATTTTTGTCGCATGTATGATCGTTTATGTCCTTCTTAAAGAGGTGCATTAAAAATTATTTGGTGTTTAATCAATGATATTTATTAAAACAGATAAATACCTGGTATATATCAAAGTTTTCGTTTGACCTACAATATCTTATGTTTCGGATAAGGAGGAGAGATTCTTTTTTGAAGTTGTAAAAGACAGTAAATGCTTTTTAATGTAGCATTGAAGTATTTAGAGAAATCGTACAAATCATCCATCAATTGCCCACAGGGGAGTAAGTTGTAGTAAAGTAGGTGTAGGGGAATCTGTACCTAGTTTAAGTTGGTTATATTTTAATAATTTGGTTTTTTTCCAAGTGTTTTTTCCTTCTTTAATAAGTTAGTATATTTTAGTACATTGGGTTCATATCCTAAAGGAGAATTTTCACTTATTTTTTATTGTTTTTTTTATTTAATTTTTTCTTTTTTAAGGGGGTATTTTTAAGGTTTTTGGGAGTTATTAGTATAAGAAGTATTTTTAATTGCAAATTAAAAGGTTAATAGCTTTTTTTATTCTTTTAAGTTTTTAAATGTTCCTGTTAGTTTTTCTTTATCTGTTTTGTGGAATTTTGGTAGTATTTTAGGTATGGTTCTTTTTTTTCAGATTTTTAGTGGTTTATTTTTATCTTTTTATTATGTTGCTGATGGTTTTAATTCTTTTTCTAGTGTTCAATATATTATAAGTGATGTTAATTTTGGTTGGGTTTTTCGTATTTTGCATTTTAATGGTGCTAGTTTATTTTTTTTTTTTTTATATTTGCATTTTTTTAAGGGTCTTTTTTTTTGTAGTTATCGTTTATCTGGTACTTGAATTATTGGTTTAACTATTTTTTTTTTTGTTATAATGGAGGCTTTTATAGGTTATGTTTTGGTTTGGGCTCAGATGAGTTTTTGAGCTTCTGTTGTTATTACTAGTCTTTTAAGTGTCATTCCTTATTTTGGTTTTTCTATTGTTTACTGAATTTGAAGTGGTTTCTCTGTTGTTAATTCTACTCTTAAGTTTTTTTTTGTTATTCATTTTTTAATGCCTTGATTGGTTTTTCTTTTAGTTTTTGTTCATTTGTTTTTTTTACATTCTACTGGTAGGACTTCTGTTTTATATTGTCATGGTGATTATGATAAAATTAGTTTTTTCCCTTATTATTTTTATAAAGATTCTTATAATTTGGTTGTTTTTTTTCTTTTTTTTATTTTTTCTTTTTTTTTTCCTTTTTTACTTGGTGACCCTGAAATGTTTGTTGAGTCTGATCCAATGGTTAGACCTGTACATATTGTTCCTGAATGATATTTCTTGTTTGCTTATGCTATTTTGCGTGCTATTCCTAATAAAGTTTTGGGTGTTTTTTTCCTTGTTTTTAGTATTTTTATTTTTTATTTTTATGTTTTTTTTAATAATTATTATAGTGTTCTTGATAATTTGAATTTTTTCTTGGTTGTTTTTTTTATTTTGGTTTCTGTTTTTTTAAGTTGATTAGGTCAGTGTCATGTTGAGTATCCTTTTATTAATTTGAGAGTTGTTTTTTCTTTTTTGTATTTTTTTTTTGCTTTTTTAATTGTTTTTTCTCGATTTTTAACTAAATTTATTTTTTCTTAGTAAACTTAGTATAATTTATTATATTGGATTTAGGATCCTGAGATTTTTGTTTACTTTTAATTATTTTCAGGGTTACATGATAGGTTTTTCTAATAATTATCTTTGTAGATATATGGATTGATTTCATAATTTTAATTGTAGCTTGTTATTTGGTGTTTTATTTTTTGTTTTTATAGTTATTGTTAATCTTTTTGTTAATTCTTATTATTTTAAGAGTCATAATATTGAGTATCAATTTGGTGAGTTTTTGTGTAGTTTGTTACCTTTATTTATTTTGGTTTTTCAGATGTTTCCCTCTTTATCTTTGTTATATTTTAGTGGTTTGTCTTATCTAGATAGTAGTTTAACTGTTAAAGTTGTTGGTCATCAATGGTACTGAAGTTATGATTATAGAGATATCGGTATTGAGTTTGATTCTTATATGAAGTCTATTGATTCTTTATTAATTGGTGAGCCTCGTTTATTAGAAGTTGATAATCGTTGTGTTGTTCCTTGTGATACCAATATTCGATTTTGTATTACATCAGCTGATGTTATTCATTCTTGATCTCTTCCTTCTTTTTGTATTAAGCTTGATGCTATGAGTGGTATTTTAAGTACTGTTACTTGTAGTTTCCCTATGGTTGGTGTTTTTTATGGTCAGTGTTCTGAAATTTGTGGTGCTAATCATAGTTTTATACCTATTTGTTTGGAGGTTTCTTTGTTGGAAAATTTTAAAGATTGGTGTTATTTAATGTCTAGTTAATTTTGAGGTATTAGTATATTTTAGTATTATTCTTTTTCGAGGAGTCGGATTTATACCTTTATTGAATTAGCATAATTTAATGTATTTGTTTTAAGCGCAAAAGATTTTATTCAATTTTACTCTTTTAGTTTATTAAAAATATGACTTTGAAGCAGTTAAGAATCTTAGAGTATATTTTTTATTTATATATATATTAGTATTGCATACTATGTTAGGATATTTTCAAAGATTTTGATAAATAGAAACAAAGTGTTTAAGGTGTAGTTTTTTTTTTTGTTACAAAAATAATTTTACTACTCTTAGTGTTGATACATCGAACTTTGTGATATCTGTTTTTAATTTTTATATTAGAAAATTATATATTGTTTTTTTTTTTCGTAGTTTTAATAATTTGAAGTTTTTTTGTTTTAAGTTTTATAACTTTACTACTTTTTTTTTTTTTTTTTTTTTTTAACTATAATTCTTTATAGTTTTTATTATCTAACAATTAGTAAATTAATAAATTATGTTTTTCTTTTTAATATAAATGAATTACTAGTTATCTGGTCAAATGTTTATTAAAGACTTAGGATTTATATTAAATCTGTCTTCTGCCCTATGGTTTTTTTAAATGGCAGTCTTAGCGTGAGGACATTAAAGTAGCAAAATAATTTGTGCTTTTATTGGGTTCGAGTATGAATGAAGTTTTGGCTGGTGATATTTTTTTTTTTTTTTGAATTTAATATACATCTAAAAAGAGATGTTTATAATAAAACAAAGATAAGTCTTCGGAAATTTTATTTCTATTAAAAATTTTTTTTTTTAGTAATTTATCTAGGGAAGATTATTATATAATTTTTTTTTACTATTTTTAATTTAAAAAATTACTCCGGAGTTAACAGAAAAACATGCCTTATGTAGTTCTTATATTTTGGTAAGTTTTACATCGATGTTGTATCTTTATTAGCTGAAGAGGAGAAATTTCAGTTTTTTAGACTGTTCTTCTATTAATAAATAAAACGTGATATTAGTTTAATTCATCGCGAGATAGAATTGTTTATCTTGTTTATTATTTTTTTTTATCGGGATTAGTACGAAAGGAATTTCACTATAATTTTAAATTTTTTGATCTTTTTTTTAATTTTTTTTGTTTATTTTTTTCTTGTCTTAGTTTTCTTGTTTTTGATCCTTTGAAGAGTGCTTTTTTTTTAGTTCTTTCTTTAATTTTTTTGGTTTTTTTTATTTCTTTTGGTTTTTATGTTTGGTTTTCTTATTTTATTTGTTTAATTTTTTTGAGTGGTATTTTTGTTATTATTGTTTATTTTTCTAGTTTTTCTAAGTATATTTATGTCAATATTAATTTTTTTCTTGTTTTTTTTGTTTTCTTGTTTTTTTTTTTTTATTCTTTTTTTTTCTTTTTAGATCCTATTTATCATAATTCTTTAAATTTTTTTTATTATGATTTGTTTTTTTCTTTTATTTTTTGGGTTGTTTTTTGTTTGTTTTTTTTTATAAATTTTATTAGTTTTTTTCTTTGTTTTTCTGGTGCTCTTCGACTGTATTAATTTTGGTTTATTAGTATAATGAGTATATTTGATTTCCAATCAAATGGTTATTAAACTATGCTATTTTAGTTTATATAAAATGTCTAATTTGTAATTAGAAGAATTTTTAGCAACTTTTTGGTTTTTGTTTTTTATAGTACTAATCATAAAGATATTGGTAGTATTTATTTAATTTTTGGTTTATGGGCTGGTATGATTGGTTCTGCTCTTTCTATAATTATTCGTATCGAGTTAAGTAAGCCTGGTATATTTATTGGAGATGGTCAATTGTATAATTCTATTTTAACTGCTCATGCTATTTTGATAATTTTTTTTATGGTTATACCTAGTATAATTGGTGGTTTTGGTAATTGAATGGTTCCTTTAATATTAGGTGCACCTGATATGAGTTTTCCTCGATTAAATAATATTAGTTTTTGATTATTACCTGCTTCTATTTTCTTAGTTTTTTTGGCTTGTTTTGTTGATAATGGTTTAGGTACTAGTTGAACTATTTATCCTCCTTTATCTACTTCAGGTCATCCTGGTTCTAGTGTTGATTTGGCTATTTTTAGTTTACATCTTTCTGGTATTAGTTCTATTTTAGGTGGTATCAATTTTATGTGTACTATTAAAAATTTGCGTTCTAGTTCTGTTTCTCTTAATAATATGAGTTTATTTATTTGAACTATTTTTGTTACTGTTTTTTTATTGGTTTTGTCTTTACCTGTTTTAGCTGGTGCTATTACTATGTTGTTAATTGATCGTAATTTTAATGGTTCTTTTTTTGATCCTAGTTTTGGTGGTAATCCTTTAATTTATCAGCATTTGTTTTGGTTTTTTGGTCATCCAGAAGTTTATATTTTAATTTTACCTGCTTTCGGTATTATTAGTCAATGTACTTTATATTTGACTGGTAAAAAAGAAGTTTTTGGTTATTTGGGTATGGTTTATGCTATTCTAAGTATTGGTTTAATTGGTTGTGTAGTTTGAGCTCATCACATGTATACTGTTGGTATAGATTTTGATTCTCGTGCTTATTTTACTGCTGCTACCATAGTGATTGCTGTCCCTACTGGTGTTAAGGTTTTTAGATGGTTAGCTACTTTTTTTGGTACTGTTATAGTTTATCAACCTTTATTATTTTGAGTTATAGGTTTTATTTTTTTATTTACTATTGGTGGTTTAACTGGTGTTATATTATCTAATTCTAGAATTGATATTATTTTACATGATACTTATTATGTAGTGTCTCATTTTCATTACGTTTTAAGTCTTGGTGCTGTTTTTGGTTTGTTTGCAGGTGTTACTTTGTGATGATCTTTTATTACTGGTTTTGTTTTGAATAAAATTTATATGTATTCTGTTTTTTTTTTATTTTTTATTGGAGTTAATATGACTTTTTTTCCTTTACATTTTGCTGGTTTACATGGTTTCCCACGAAAATATGTAGACTATCCAGATGTTTATTCTTTTTGAAATGTTTTATCTTCTTTTGGTTCTCTTATTAGTATTTTTTCTCTTTTTTTTTTTGTTTTTGTTTTATTAGAATCTTTTATTAGTTATCGTGTTTTAGTTGTTGATTACTTTAATGGTGTTAGACCTGAAAATACTAATTTAGGTTATAACTTTTATCATAGTTTTCAAGATGGGGTTTATTTAAGAGTACCTCATAATTAATTGTTTTTATTTTTTATTGGAATTTTTTTTCTTTTTTATAAATTTCGACGTTTTATTTTTGTTATTATTTCTTTTGAATTTTTAATAATAGGAGTTTTCTATTTGTTTTCTTTTTTTTTTGGTTTTTTTTCTTTTTTTTACTTTTTATGTTTTAGTGTTTTTTGTAGTCTTATGGGTGTTGTTTTAATAGTTTATTTTATTAAGTTTTACGGTTGTGATTATGTTTTTTTTTAAAATCACTTAGTCTCAAACCCCAATTGAGTGGTTAGCTTAAGTTTAAAGCACCGGATTTTTAATCCGGGGATTAATCTGCTTAAAACTGTTTTTATTTTGATTTGAAATCAAAATTTGGATTTTTCCGCAGTTTTTGTCTTTGTTTTTGATTTTTTTTTGTTGTTTTTTGTTTTTGTTTTTTGTTTTTGTTTTTTGTTTTGTTTTTGTTTTTTGTTCCTTTTTTTAAGTTTTCTTTTTTTTTTTTTGATTTTGGTTTTATTGTTTTTAAATTTAATTTTTATTTAAATAGTATTATTTTTTCTTTTGTTTTGATTTTGATTTCTGTTAGTGTTTTTTTTTATAGTCTTTATTATCTTAATATGGAAATTAATTTTTTTTATTATTTTTTTGTTTTACTTGTTTTCATTTGTAGTATGTTTTTTTTGGTTTTTTGTGATAGTGTTTTTTTTGTTTTGCTTGGTTGAGATTTGTTGGGTATTTCTAGTTTTTTTTTAGTTTTATTTTATAATAATTGAGATAGTTGTAGTGGTTCTATGAATACTGTTTTAACTAATCGTATGGGTGATTTTTTTATTTTTGTTTTTTTTTCTTTGTCTTTTTTTACTTTTTTTAATTTTTTTAGTTTTTCTTATTTTTGTTTTTATTCTTCTTTTTTTCTTGTTTTAGCTGCTTTTACTAAGAGTGCTCAATTTCCTTTTGGTGGTTGATTACCTAAGGCTATGAGTGCTCCTACTCCTGTTAGTTCTTTAGTACATAGTAGTACTCTTGTTACTGCTGGTATTATTTTAATGATTAAATTTAATGTTATTATTATGAGTTCTTTTCTTTTGAAGTTGGTTCTTATTTCTGGTGTCTTTACTATGTTTTTTTCTAGTTTTTGTGCTTTATATGAGAATGATTTGAAGAAGGTTGTTGCTCTTAGTACTTTATCTCAAATGGGTCTTTCTATGGTTTCTTTTGGTTTTGGTTTAAGTTTTCTTTGTTATGTACATTTATTAAGTCATGCTATTTTTAAGAGTTGTCTTTTTATACAGATTGGTTATTTAATTCATTGTTCTTTTGGTCAACAGGATGGTCGTGGTTATTCTTTTGGAAATTTACCTTATTTTGTTCAGCTTCAGATTTTGATTACTCTTTTTTGTTTGTGTGGTTTGTTTTTTTTAAGTGGTTCTGTTAGTAAAGATTATATTCTTACTTATTTTTTTTCTAATTATTTTATGTTTTTTTTTTCTTTTTTTTTTTTTATTTCTGTTTTTATTACTTTTTTGTATAGTTATCGTATTTGAAGTAGTCTTTTTTTAACTTTTTTTAATTCTTTATATTATAGTTGTAGTAGTTTTTTATTTTTTTTTATTAGTATTCCTTTAGTTTTTTTTTCTTTGTTTTTTATTTGGTGGTTAAATCTTAATTTTTTTAGAATTCCTGTTGTTTTTGTTTATATTGATTTTTATTTTTTTTTTTTTTTTATTTTATTGTTTTTTTTCTTTTATTTTATTGTTTTTAAGTTTTTATCTTTTTCTTTTTATTGTTTTTTGATGGATTATTTCCCTATTTTATTTACTCGTTTTTTTTATGATTTTAAGTTTTTTGATTTGTTTTTGAATAAGTTAAATTTTACTTTTTTTTCTTTTTTTTCTTTTTCTAGTTTTATTTCTATATCTTCTTATTTTAATAAGTTTAATTTTTTGGTTGTTTTTATTTTTCTTATTTTTGTTGTTTTTTAGATATCTAATTTATTTTTTTAGTTTTTTAAAGTTTTTTTTTTTGTTGATTTTTTTTTTTTTTTATGATTTTTTTTTTTTGCTTTTTTCTTTTGCTTTTTGTTTTTTTTGTTTTAGTTTTTTTTGTTGGTCTGGTAATTTTTTTTTAATTGATTCTTATTTTTATGTTGCTGTTTGTTTTATGTCTGTTTTTATTTTTTCTTTGGTTTTGGTTTCTGAGCGTCATCGTGTTATTGTTTTTTTTTCTAAGGTTCTTTTAGTTATTTCTTTTTTTTTTTTTTTTTCTTATAGTGTTTTTTATTTGTATGTTTTTTTTGAGCTTTCTATGGTTCCTATTATTATTTTAATTCTTGGTTATGGTTATCAGATTGAGAAGGTTAATTCTTTTTTTTATCTTGTGTTTTATGCTACTTTTTGTAGTGTTCCTTTTCTTTTTGTTTATTTTAGTTTGGATTTTTTTTTTGTTGTTCCTTATTTTGATTGTTTCATTTCTTGAGAGATGGTTTTTATTATTAGTTTGGCTTTTATAATGAAATTTCCTGTTTTTTTTTTACATCTTTGGTTGCCTAAAGCTCATGTTGAAGCTCCTACTTCTGCTAGTATTTTGTTAGCTGGTTTGTTGTTGAAGTTTGGTACTGTTGGATTTGTTCGTATTATAAAGAGTCTTAGTTATTGTCATATTAATTATTGGTTTTTTTTTTCGGTTTTAGGTATGTTTATTTCTTGTTTTGTTTGTGTTTTTCAGAGTGATTTCAAGTCTTTGGCTGCTTATTCTTCTGTTGTTCATATGAATTTTTTGCTATTTTTTCTTTTGTTTTTTGGTTTGTATTCTAAAACTGGTAGTTTTTTGATGATGGTTTCTCATGGTTATACTTCTTCTGTTATGTTTTATTTTATTGGTGAGTTTTATCGTTCTCTAGGTAGTCGAATGATTTATTTTTTAAATAGTTTTATGTCTTCTAGTTTTATTTTTTCTTTCTTGATTTCTTTGGTTTTTTTATCTAATTGTGGCATACCTCCTTCTATTTCTTTTTTTTCTGAGTTTTTTTCTTTTTCTGGTTTTTTTTCTTTGTTTTATAATGTTTTTTTTTTAGTTTTTTTTTATTTTTTTGTTTCTTTTTATTATTGTGTCTATATTATTGTTATTTCTTTTTTAGGTAAGAAGTTTTTTTTTTTTAAGAGTTGATTTTTTTTTTGGTCTCTTCCTTTAATTTTTTTTTGCTTTAATGTGTTTGGTTTTTTTTTATTTTTTTAATAGATTTAAGTTAAGTTAAACTATTAGTCTTCAAAACTAAAAATTTTATCTATAAGGTATTTAGTAGGAGTTTTCTATATCCAATTGCGGTTTGGAAGTTTTTTTACCTTAACAAATTTTAGGCGAGTCTTCTAAACTTGTTTTGGGTTTTCCCGTTTGTTTTTTAAGTTTTTTCATAATTTTCATGTTTTAAGCTTTTCTACTTATCCTTTTTTTATGTTTATTTCTTTAAGTTCTCTTTTTTCTTCTTTTGTTGTTTTTTTTAAGTTTGGTATTTTTTCTTTTCTTTTTTTTTCTTTTTTTTCTTTTTTAGTTCTTATTTTTTGTTGGTTTAAAGATATTTGTATGGAGGGTCTTTGTGGTTATCATAATTTTTATGTTATAGATGGTTTTAAGTTTGGTTTTGTTTTGTTTATTTTTAGTGAATTTATGTTTTTTTTTAGTGTTTTTTGGTTTTATTTTGATTCTGCTTTAGTTCCTGCTCATGAGATTGGTTGTGGTTGGGGATTTTTTGGTTTGGATAAGATTAATCCTTTTGGAGTTCCTCTTTTGAATACTGTTATTCTTCTTAGAAGTGGTGTTACTGTTACTTGGTCTCATTATTGTCTTTTGAATAATTTTTATTGTTTAGATGGTTTAATTTTAACTATTTTTCTTTCTTTTATTTTTATTTTGGTTCAGTTTTTTGAGTATAAGAGTTCTAGTTTTTCTATTTCTGATGGTGTTTATGGTAGTATTTTTTATTTTTCTACTGGTTTTCATGGTTTTCATGTTATTTTAGGTGCTGTTTTTCTTACTTATAATCTTTTTCGTTTTTTATTATATCATTTTAATTATTCCCACCATTTAGGTTATGAGTTTTCTATTTTGTATTGGCATTTTGTAGATGTTGTTTGATTATTTTTATTTGTTTTTGTTTACTGGTGAGGTTATTAGGTTTTATTTTTACTTTTTGGATTTTTTTAATTTTTTTGATTTTTTTCTTTTTGTTTTTATTTTACAGTTTATTTTTTGTCAAAAGGATGGTTTAATTAATGTTTTTTCTAACAAGTTTTTTTCTTTTTTAGTTGGTGTTTTTTCTTATAATTCTTCTTGTTTTATTAGATATATTTTTTCTTCTTTTATTTTTGTTTTTTTGTTGACTTGTTGTTTTGGTGGTTATTTTAGTTATTCTTTTTGTCCTTTAGGTATTATTGAGTTTACTTTTTTTTTTTCTTTTGTTTCTTGATTTTCTACTTTTTTGTTTTTAATTTCTAGTCAGAAATTTTCTGTTTATATGAAGAAGTCTGGTGATGGTTTTTTTAAGACTTTTTTTTTGTTATTTGTTGAGATTATTAGTGAGTTTAGTCGTCCTATTGCTTTAAGTGTTCGTTTGTTTGCTAATATTATAGTTGGTCATGTTATTAGTGCTTGTTTTTATGTTTTTTTTGAGTGTATTTTTGGTTTTTCTTTTTTAATTGTTTTTGCTATTATTTTTGAGTGTTTTGTTTTTATTTTGCAGAGTTATATTTTTTCTCGTTTAGTATATTTATATATTAATGAGTAGCTCTTTAGTTTATTTAAAATTTTTACTTGTGGTGTAAAAGAAATTTGAGCTTTGTAAGTTAGTTTAAGTAGAATTTTTGTTTTTGGTGCAAATGGTTATCTTACATTGAGGATTATTTTAATTTAGAATATTTAGCTGTTAACTAAAAGGTTTATCTTCATAAGAGTTTAGTTTATATTTAAAATATTAAATTGTAAATTTAAAGTTTTTTGCTCTTGCAGTAATTAGTTTAATTAAAATATAACATTTGGATTGTTAAGTTTTTTTACTGATTTTTCTTTTATTTTTTTGTTATTTTTGTTTTTTTTTTAAATTGTTTTATTTGTAATATTGTTTTTTGATGGAGTATTTTTTTTTTAATGACTCTTGTTTTTGTTTTTTTAAATTTTAATAATTCTTATTCTTCTATTAATTATTTTATTTTTCAGGAGTTCCTTGGTTTGCTTTTTGTTTTTTTTTCTTTTGGTGTTTTTCAATTTTTTATTATTTTATTAAAAGTTGGTGTCTCTCCTTTTCATTTTTGGTGTTTAAATATTTTTAATGGTCTTAGAGGGTTTAGTACTTTTTGGTTTCTTACTTTTCAGAAGTTACCTTATTTTCCTGTTTTTTCTTTTATTTTTGATTATAGTTTTTTTTTTTTTCTTGTTTTTGGTATTATTTTTTGTTATTTTAATCTTTTTTTTTGTAAGTCTTTTAAGAGCATAGTTTTTATTTCTTCTGTTGAGTCTTTTAATTGGTTGTTAATTTCTCTTTTCTCTTCTTTGTTTTCTGGTTTTTTTTTGTTTCTTTATTATGTTTTTGTTATGTTTTTTTTGTTAGATTATAGTTCTTCTAAAGGTTATGATTTTTATAATTGGGAATTAGTTTTTCTTTTTATAAATTTTCCTATAACTATTACTTTTTTTATTAAAATTTTTTCTATTATTTTTTTTTTTAATATTAGTTCTTTTTATTTGTTGTTTGTTTTATTTTTAATAGTCTTTTCTGTCTTTGGTTTTGGTTTTTGGTTTTTTAATGTTGGTTTGAAATTTAGTTATTATGGTTTTTATAATTTTAGTTTTTTTTATTTTGTTTTTTTTCCTTTGATGTTTTTTTGTCTTTTTTAAAAGAGTTTTAGTTTATATAGAATTTATCACTTACAATGATGGGGTTTAAACTCTTACCAATTTAGTAAAATTTTATTATATTGCTTTGATATGGCAAAGTTCTTTTTGATTTGGTATTTTTTGTTTTATTTTTAGTAACTCTTTTTTCTTTTTTATTTGTTTTTTTTTTTTATTTGTTTGTTTGTTTTGCTTCTTTTTTTGATTTTTATTTTTGTAAGTCTACTTCTTTTGAGAGTGGTTTTATGAGTGTTGGTTTGATTCAGAATTCTTTTAGGATTCACTTCTTTGTTATTATGATCATGTTTGTTGTTTTCGATTTGGAGATTGTTATTTTTATTGGTATTCTTATTTCTGATTTAAATTCTTTTGTTTGTTTTTTTTTTTTGTTTTTTTTTTTGTTCTTGTTTTTTTATATGGAGTGGTATTATGGTAAGCTTGTTTGAAATTTTTAATAGTAAAAAACTTTATTATAATTTAGTATATCTCGTTGTCGTTGAGAAGGTTTTAAGTTTTATCTTATTATTATATTTTTTTTTTTTCTTGTTTTTAGTATCAAAAGCCGATTGGGGTTTTGATATATTATATATTATATATTATAAAAATAATATAAATATAATATATTTATTAATTATATTTATATATAAATAATTATATTTATATATATAAATAATTATATTTATATTATTTTTATTATGTATGTATGTATATTTATGTTGATATTAATTAGTTAATATCATATCCTTTATTTAGGATAATTATTTGAGGTATATTTTATTAATTAGGTAAACTTGTTTCATTTAAGCTGATTAACTTTGAACTTTTTTGAGTTTCAAAAGTTTCAGGTAAACAAGTTTACCTAATTAATGATTTTATTTTAATTTAAATTATATGTATATAAGTTCAATTAAAATAAAATTTTGTAGTATAATTGTATACTATATACACGGGTTGCATAATTTTTTTATTT
>Myanmar_Human_MyHTB10-5
GTCGTTTATTTTTCGATTTTTTTATTTATGATTTTATTGGTTTTTTTTGTTGTTTTTTTTGTTATACAGAGTATTGCTTTTATTACTTTATATGAGCGTCATTTGTTGGGTCTTAGTCAATCTCGACTTGGTCCTACAAAGGTAGGTTTTTTTGGTGTTTTACAGGCTATTGTAGATGGAGTTAAGCTTCTAAGTAAAGAGCAATTTTTACCTTATAATTCTTCTTTTTTTTTTTTTTTATTTGTTCCTTCTGTTTCTTTTTGTTTGATATATTTAGAGTGGTTTGTTCTTCCTTTTTTTTTTGATTTTTTTACTTTCAATTATTCTGTTTTGTTTTTTCTTTGTTTGGTTGGTTTTTCTGTTTATACTACTTTAATTTCTGGGATTGTTTCTAAGTCTAAGTATTCTATAATTGGTTCTATTCGTGCTAGTAGTCAGAGTATTTCTTATGAGATTTCTTTTACTTTTTTTGTTTTCTGTGTCGTTCTTCATGTTGGTGTTTTTAGTTTTTTTAGTTTTTTTAGTCTTAGTATAATTGTTCTTTTTTTCCCCTTTCTTATTATGATTATTGGTGAGCTTAATCGTGCTCCTTTTGATTTTTCTGAGGGTGAGAGTGAACTTGTTAGTGGTTATAATATTGAATATTCTAGTGTTGCTTTTGTTCTTTTGTTTTTGAGTGAGTATGGTGTTTTGATTTTTTTTTGTGTTCTTTTTTCTTTTTTATTTTTTGGTGGTTCTGTTTTTATGTCTTTTTTCATTTTTTCTTTTTTGATTTTTATTCGTAGTTCTTTCCCTCGTTATCGTTATGATATGATGATAGGTTTTTTTTGATTTATTATGTTACCTATTTCTATGATTTTGTTTTTATTTTTTTGTTTGTTATTTTTTTAGGGATTTAGTTTATATTAAAATGTTTGTTTTGCATACAAAAGAATTTTTTCTCTGGATTTTTTTTTTTAGTTTATAGATTTGATTATGGTCATTGTAATGATAAAATGGTGTTATATAATTTTTAATCACTTGAGTGGACAATGTTTTTCTATCCCGGCAATGTATTGCTTGTATAAACTCAGTACCAGAATAATCGGATAGACTGAGTAAGCTTATACCCTAAATGTGTTTTGGCCATGGTTTTTTTTTTGATTTTTTTACAACTGTTTAGTGCAATGCGCAGTTTTTTTTTGTTGTTTTATCTTGGTCAATAAGATTAGACAAATGACCTGGATTAGTACCCAGTTAATCTAAATTTAAAAGTTGCAGGAGTAAAGTAATATTTAAACTGTAATAATATTGGCGGATTTTTTAATTATCTTTGGAGGTTGAGCTGTAATTGAGAACCCTCATTATCAGCTTTGATTTTTGTCGCATGTATGATCGTTTATGTCCTTCTTAAAGAGGTGCATTAAAGATTATTTGGTGTTTAATCAATGATATCTATTAAAACAGATAAATACCTGGTATATATCAAAGTTTTCGTTTGACCTACAATATCTTATGTTTCGGATAAGGAGGAGAGATTTTCCTTTGAAGTTGTAAAAGACAGTAAATGCTTTTTAATGTAGCATTGAAGTATTTAGAGAAATCGTACAAATCATCCATCAATTGCCCACAGGGGAGTAAGTTGTAGTAAAGTAGGTGTAGGGGAATCTGTACCTAGTTTAAGTTGGTTATATTTTAATAATTTGGTTTTTTTCCAAGTGTTTTTTCCTTCTTTAATAAGTTAGTATATTTTAGTACATTGGGTTCATATCCTAAAGGAGAATTTTCACTTATTTTTTATTGTTTTTTTTATTTAATTTTTTCTTTTTTAAGGGGGTATCTTTAAGGTTTTTGGGAGTTATTAGTATAAGAAGTATTTTTAATTGCAAATTAAAAGGTTAATAGCTTTTTTTATTCTTTTAAGTTTTTAAATGTCCCTGTTAGTTTTTCTTTATCTGTTTTTTGAAATTTTGGTAGTATTTTGGGTATGGTTCTTTTTTTTCAGATTTTTAGTGGTTTGTTTTTATCTTTTTATTATATTGCTGATGGTTTTAATTCTTTTTCTAGTGTTCAGTATATTATAAGTGATGTTAATTTTGGTTGGGTTTTTCGTATTTTGCATTTTAATGGTGCTAGTTTATTTTTTTTTTTTTTGTATTTGCATTTTTTTAAGGGTCTTTTTTTTTGTAGTTATCGTTTGTCTGGTACTTGAATTATTGGTTTGACTATTTTTTTTTTTGTTATAATGGAGGCTTTTATAGGTTATGTTTTAGTTTGAGCTCAGATGAGTTTTTGGGCTTCTGTTGTTATTACTAGTCTTTTAAGTGTTATTCCTTATTTTGGTTTTTCTATTGTTTATTGAATTTGGAGTGGTTTTTCTGTTGTTAATTCTACTCTTAAGTTTTTTTTTGTTATTCATTTTTTAATGCCTTGATTGGTTTTTCTTTTAGTTTTTGTTCATTTGTTTTTTTTACATTCTACTGGTAGGACTTCTGTTTTATATTGTCATGGTGATTATGATAAAATTAGTTTTTTCCCTTATTATTTTTATAAAGATTCTTATAATTTGGTTGTTTTTTTTCTTTTTTTTATTTTTTCTTTTTTTTTTCCTTTTTTACTCGGTGATCCTGAAATGTTTGTTGAGTCTGATCCAATGGTTAGACCTGTGCATATTGTTCCTGAGTGATATTTTTTGTTTGCTTATGCTATTTTGCGTGCTATCCCTAATAAAGTTTTAGGTGTTTTTTTTCTTGTTTTCAGTATTTTTATTTTTTATTTTTATGTTTTTTTTAATAATTATTATAGTGTTCTTGATAATTTGAATTTTTTTTTAGTTGTTTTTTTTATTTTGGTTTCTGTTTTTTTAAGTTGATTAGGTCAGTGTCATGTTGAATATCCTTTTATTGATTTGAGAGTTGTTTTTTCTTTTTTGTATTTTTTTTTTGCTTTTTTAATTGTTTTCTCTCGATTTTTAACTAAATTTATTTTTTCTTAGTAAACTTAGTATAATTTATTATATTGGATTTAGGATCCTGGGATTTTTGTTTACTTTTAATTATTTTCAAGGTTACATGATAGGTTTTTCTAATAATTATCTTTGTAGATATATGGATTGGTTTCATAATTTTAATTGTAGTCTGTTATTTGGTGTTTTATTTTTTGTTTTTATGGTTATTGTTAATCTTTTTGTTAATTCTTATTATTTTAAGAGTCATAATGTTGAGTATCAGTTTGGTGAGTTTTTATGTAGTTTGTTACCTTTATTTATTTTGGTTTTTCAAATGTTTCCTTCTTTATCTTTGTTGTATTTTAGTGGTTTGTCTTATTTGGATAGTAGTTTAACTGTTAAAGTTGTTGGTCATCAATGGTATTGAAGTTATGATTATAGGGATATCGGTATTGAGTTTGATTCTTACATGAAGTCTATTGATTCTTTATTGATTGGTGAGCCTCGTTTATTAGAAGTTGATAATCGTTGTGTTGTTCCTTGTGATACTAATGTTCGATTTTGTATTACATCGGCTGATGTTATTCACTCTTGATCTCTTCCTTCTTTTTGTATTAAACTTGATGCTATGAGTGGTATTTTAAGTACTGTTACTTGTAGTTTTCCTATGGTTGGTGTTTTTTATGGTCAGTGTTCTGAGATTTGTGGTGCTAATCATAGTTTTATGCCTATTTGTTTGGAGGTTTCTTTGTTGGAAAATTTTAAAGATTGATGTTATTTAATGTCTAGTTAATTTTGAGGTATTAGTATATTTTAGTATTATTCTTTTTCGAGGAGTCGGATTTATACCTTTATTGAATTAGCATAATTTAATGTATTTGTTTTAAGCGCAAAAGATTTTATTCAATTTTACTCTTTTAGTTTATATAAAATATGACTTTGAAGCAGTTAAGAATCGTAGAGTATATTTTTTTTTTATATATATATTAGTATTGCATACTATGTTAGGATATTTTCAAAGATTTTGATAAATAGAAACAAAGTGTTTAAGGTGTGGTTTTTTTTTTTGTTACAAAAATAATTTTACTGCTCTTAGTGTTGATACATCGAACTTTGTGATATCTGTTTTTAATTTTTATATTAGAAAATTATATATTGTTTTTTTTTTTTTTAGTTTTAATAATTTGAAGTTTTTTTGTTTCAAGTTTTATAACTTTACTACTTTTCTTTTCTTTTTTTCTTTTTAATTATAATTCTTTATAGTTTTTATTATCTAGCAATTAGTAAATTAATAAATTATGTTTTTTTTTTTAATATAAATGAATTACTAATTATCTGGTCAAATGTTTATTAAAGACTTAGGATTTATATTAAATCTGTCTTCTGCCCTATGGTTTTTTTAAATGGCAGTCTTAGCGTGAGGACATTAAAGTAGCAAAATAATTTGTGCTTTTATTGGGTTCGAGTATGAATGAAGTTTTGGCTGGTGATATTTTTTTTTTTTTTTGAATTTAATATTCATCTAAGAAGAGATGTTTATAATAAAACAAAGATAAGTCTTCGGAAATTTTATTTCTATTAAAAATTTTTTTTTTTAGTAATTTATCTAGGGAAGATTATTATATAATTTTTTTTTACTATTTTTAATTTAAAAAATTACTCCGGAGTTAACAGAAAAACATGCCTTATGTAGTTCTTATATTTTGGTAAGTTTTACATCGATGTTGTATCTTTATTAGCTGAAGAGGAGAAATTTCAGTTTTTTAGACTGTTCTTCTTTTAATAAATAAAACGTGATATTAGTTTAATTCATCGTGAGATAGAATTGTTTATCTTGTTTATTATTTTTTTTTATCGGGATTAGTACGAAAGGAATTTCACTATAATTTTAAATTTTTTAATCTTTTTTTTAATTTTTTTTGTTTATTTTTTTCTTGTCTTAGTTTTCTTGTTTTTGATCCTTTAAAGAGTGCTTTTTTTTTGGTTCTTTCTTTAATTTTTTTGGTTTTTTTTATTTCTTTTGGTTTTTATGTTTGGTTTTCTTATTTTATTTGTTTGATTTTTTTGAGTGGTATTTTTGTTATTATTGTTTATTTTTCTAGTTTTTCTAAATATATTTATGTTAATATTAATTTTTTTCTTGTTCTTTTTGTTTTCTTGTTTTTTTTTTTTTATTCTTTTTTTTTCTTTTTAGATCCTAGTTACTATAATTCTTTAAATTTTTTTTATTATGATTTGTTTTTTTCTTTTATTTTTTGGGTTGTTTTTTGTTTGTTTTTTTTTATAAATTTTATTAGTTTTTTTCTTTGTTTTTCTGGTGCTCTTCGACTATATTAATTTTGGTTTATTAGTATAATGAGTATATTTGATTTCCAATCAAATGGTTATTAAACTATGCTATTTTAGTTTATGAAAAATGTCTAATTTGTAATTAGAAGAATTTTTAGCAACTTTCTGGTTTTTGTTTTTTATAGTACTAATCATAAAGATATTGGTAGTATTTATTTGATTTTTGGTTTATGGGCTGGTATAGTTGGTTCTGCTCTTTCTATAATTATTCGTATCGAGTTAAGTAAACCTGGTATGTTTATTGGAGATGGTCAATTATATAATTCTATTTTAACTGCTCATGCTATCTTGATAATTTTTTTTATGGTTATACCTAGCATGATTGGTGGTTTTGGTAATTGAATGGTTCCTTTAATATTAGGTGCACCTGATATAAGTTTTCCTCGATTAAATAATATTAGTTTTTGATTGTTGCCTGCTTCTATTTTTTTGGTTTTTTTGGCTTGTTTTGTTGATAATGGTTTGGGTACTAGTTGGACTATTTATCCTCCTTTATCTACTTCGGGTCATCCTGGTTCTAGTGTTGATTTGGCTATTTTTAGTTTACATCTTTCTGGTATTAGTTCTATTTTAGGTGGTATTAATTTTATGTGTACTGTTAAAAATTTACGTTCTAGTTCTGTTTCTCTTAATAATATGAGTTTATTTATCTGAACTATTTTTGTTACTGTTTTTTTGTTGGTTTTGTCTTTACCTGTTTTAGCTGGTGCTATTACTATGTTGTTAATTGATCGTAATTTTAATGGTTCTTTTTTTGATCCTAGTTTTGGTGGTAATCCTTTGATTTATCAGCATTTGTTTTGGTTTTTTGGTCATCCAGAAGTTTATATTTTAATTTTACCTGCTTTTGGTATTATTAGTCAATGTACTTTGTATTTGACTGGTAAAAAAGAAGTTTTTGGTTATTTGGGTATGGTTTATGCTATTTTAAGTATTGGTTTAATTGGTTGTGTAGTTTGAGCTCACCACATGTATACTGTTGGTATAGATTTTGATTCTCGTGCTTATTTTACTGCTGCTACTATAGTGATTGCTGTTCCTACTGGTGTAAAAGTTTTTAGATGGTTAGCTACTTTTTTTGGTACTGTTATAGTTTATCAACCTTTGTTATTTTGAGTTATAGGTTTTATTTTTTTATTTACTATTGGTGGTTTGACTGGTGTTATATTATCTAATTCTAGAATTGATATTATTTTACATGATACTTATTATGTAGTGTCTCATTTTCATTACGTTTTAAGTCTTGGTGCTGTTTTTGGTTTGTTTGCAGGTGTTACTTTGTGATGATCTTTTATTACTGGTTTTGTTTTAAATAAAATTTATATGTATTCTGTTTTTTTTTTATTTTTTATTGGAGTTAATATGACTTTTTTTCCTTTACATTTTGCTGGTTTACATGGTTTCCCACGAAAATATGTAGATTATCCAGATGTTTATTCTTTCTGAAATGTTTTATCTTCTTTTGGTTCTCTTATTAGTATTTTTTCTCTTTTTTTTTTTGTTTTTGTTCTATTAGAATCTTTTATTAGTTATCGTGTTTTAGTTGTTGATTACTTTAATGGTGTTAGACCTGAAAATGCTAATTTAGGTTATAATTTTTATCATAGTTTCCAAGATGGGGTTTATTTGAGAGTGCCTCATAATTAATTGTTTTTATTTTTTATTGGTATTTTTTTTCTTTTTTACAAATTTCGACGTTTTATTTTTGTTATTATTTCTTTTGAATTTTTAATAATGGGAGTTTTTTATTTGTTTTCTTTTTTTTTTGGTTTTTTTTCTTTTTTTTATTTTTTATGTTTTAGTGTTTTTTGTAGTCTTATGGGTGTTGTTTTAATAGTTTATTTTATTAAGTTTTATGGTTGTGATTATGTTTTTTTTTAAAATCACATAATATCATACCCCAATCGAGTGGTTAGCTTAAGTTTAAAGCACCGGATTTTTAATCCGGGGATTAATCTGCTTAAAACTGTTTTTATTTTGATTTGAAATCAAAATTTGGATTTTTCCGCAGTTTTTGTCTTTATTTTTGATTTTTTTTTATTGTTTTTTGTTTTTGTTTTTTGTTTTTGTTTTTTGTTTTGTTTTTGTTTTTTGTTCCTTTTTTTAAGTTTTCTTTTTTTTTTTTTGATTTTGGTTTTATTGTTTTTAAATTTAATTTTTATTTAAATAGTATTATTTTTTCTTTTGTTTTGATTTTGATTTCTGTTAGTGTTTTTTTTTATAGTCTTTATTATCTTAATATGGAAATTAATTTTTTTTATTATTTTTTTGTTTTACTTGTTTTTATTTGTAGTATATTTTTTTTGGTTTTTTGTGATAGTGTTTTTTTTGTTTTGCTTGGTTGAGATTTGTTAGGTATTTCTAGTTTTTTTTTAGTTCTTTTTTATAATAATTGGGATAGTTGTAGTGGTTCTATGAATACTGTCTTAACTAATCGTATGGGTGATTTTTTTATTTTTGTTTTTTTTTCTTTATCTTTTTTTACTTTTTTTAATTTTTTTAGTTTTTCTTATTTTTGTTTTTATTCTTCTTTTTTTCTTATTTTGGCTGCTTTTACCAAGAGTGCTCAGTTTCCTTTTGGTGGTTGATTACCTAAGGCAATGAGTGCTCCTACTCCTGTTAGTTCTTTAGTACATAGTAGTACTCTTGTTACTGCTGGTATTGTTTTGATGATTAAATTTAATGTTATTATTATGAGTTCTTTTCTTTTGAAGTTGGTTCTTATTTCTGGTGTTTTTACTATGTTTTTTTCTAGTTTTTGTGCTTTATATGAGAATGATTTAAAGAAGGTTGTTGCTCTTAGTACTTTGTCTCAAATGGGTCTTTCTATGGTTTCTTTTGGTTTTGGTTTAAGTTTTCTTTGTTATGTTCATTTATTAAGTCATGCTATTTTTAAGAGTTGTCTTTTTATACAGATTGGTTATTTAATTCATTGTTCTTTTGGTCAACAGGATGGTCGTGGTTATTCTTTTGGTAATTTACCTTATTTTATTCAGCTTCAGATTTTGATTACTCTTTTTTGTTTGTGTGGTTTGTTTTTTTTGAGTGGTTCTGTTAGCAAAGATTATATTCTTGTTTATTTTTTTTCTAATTATTTTATGTTGTTTTTTTCTTTTTTTTTTTTTATTTCTGTTTTTATTACTTTTTTATATAGTTATCGTATTTGAAGTAGTCTTTTTTTAACTTTTTTTAATTCTTTATATTATAGCTGTAGTAGTTTTTTATTTTTTTTTACTAGTATTCCTTTAGTTTTTTTTTCTTTGTTTTTTATTTGGTGGTTGAATCTTAATTTTTTTAGAATTCCTGTTGTTTTTGTTTATGTTGATTTTTATTTTTTTTTTTTTTTTATTTTWTTGTTTTTTTTTTTTTATTTTATTGTTTTCAAGTTTTTATCTTTTTCTGTTTATTGTTTTTTGATAGATTATTTTCCTATTTTATTTACTCGTCTTTTTTATGATTTTAAGTTTTTTGATTTGTTTTTGAATAAGTTAAATTTTACTTTTTTTTCTTTTTTTTCTTTTTCTAGTTTTATTTCTATATCTTCTTATTTTAATAAGTTTAATTTTTTAGTTGTTTTCATTTTTCTTATTTTTATTGTTTTTTAGGTATCTAATTTATTTTTTTAGTTTTTTGAAGTTTTTTTTTTTKTTKWTTTTTTTTTTTTTTTWTGATTTTTTTTTTTTGTTTTTTTYTTTTGYTTTTTGTTTTTTTTGTTTTWGTTTTTTTTGTTGGTCTGGTAATTTTTTTTTAATTGATTCTTATTTTTATGTTGCTGTTTGTTTTATATCTGTTTTTATTTTTTCTTTGGTTTTGGTTTCTGAGCGTCATCGTGTTATTGTTTTTTTTTCTAAGGTTCTTTTAATTATTTCTTTTTTTTTTTTTTTTTCTTATAGTGTTTTTTATTTGTATGTTTTTTTTGAGCTTTCTATGGTTCCTATTATTATTTTAATTCTTGGTTATGGTTATCAGATTGAGAAGGTTAATTCTTTTTTTTATCTTGTTTTTTACGCTACTTTTTGTAGTGTTCCTTTTCTTTTTGTTTATTTTAGTTTGGATTTTTTTTTTGTTGTTCCTTATTTTGATTGTTTTATTTCTTGAGAGATGGTTTTTATTATTAGTTTGGCTTTTATAATGAAATTTCCTGTTTTTTTTTTACATCTTTGGTTGCCTAAAGCTCATGTTGAAGCTCCTACTTCTGCTAGTATTTTGTTAGCTGGTTTGTTATTGAAGTTTGGTACTGTTGGTTTTGTTCGTATTATAAAGAGTCTTAGTTATTGTCATATTAATTATTGGTTTTTTTTTTCAGTTTTGGGTATGTTTATTTCTTGTTTTGTTTGTGTTTTTCAGAGTGATTTTAAGTCTTTAGCTGCTTATTCTTCTGTTGTTCATATGAATTTTTTGTTGTTTTTTCTTTTGTTTTTTGGTTTATATTCTAAAACTGGTAGTTTTTTAATAATGGTTTCTCATGGATATACTTCTTCTGTTATGTTTTATTTTATTGGTGAGTTTTATCGTTCTTTAGGTAGTCGAATGATTTATTTTTTGAATAGTTTTATGTCTTCTAGTTTTATTTTTTCTTTTTTAATTTCTTTGGTTTTTTTATCTAATTGTGGTATACCTCCTTCTATTTCTTTTTTTTCTGAGTTTTTTTCTTTTTCTGGTTTTTTTTCTTTGTTTTATAATGTTTTTTTTTTGGTTTTTTTTTATTTTTTTGTTTCTTTTTATTATTGTGTTTATATTATTGTTATTTCTTTTTTAGGTAAGAAGTTTTTTTTTTTTAAGAGTTGATTTTTTTTTTGATCTCTCCCTTTAATTTTTTTTTGTTTTAATGTTTTTAGTTTTTTTTTGTTTTTTTAATAGATTTAAGTTAAGTTAAACTATTAGTCTTCAAAACTAAAAATTTTATCTATAAGGTATTTAGTAGGAATTTTCTATATCCAATTGCGGTTTGGAAGTTTTTTTACCTTAACAAATTTTAGGCGAGTCTTCTAAACTTGTTTTGGGTTTTCCCGTTTGTTTTTTAAGTTTTTTCATAATTTCCATGTTTTAAGCTTTTCTACTTATCCTTTTTTTATGTTTATTTCTTTAAGTTCTCTTTTTTCTTCTTTTGTTGTTTTTTTCAAGTTTGGTATTTTCTTTTTTCTTTTTTTTTCTTTTTTTTCTTTTTTATTTCTTATTTTTTGTTGGTTTAAAGATATTTGTATGGAGGGTCTTTGTGGTTATCATAATTTTTATGTTATAGATGGTTTTAAGTTTGGTTTTGTTTTGTTTATTTTTAGTGAATTTATGTTTTTTTTTAGTGTTTTTTGGTTTTATTTTGATTCTGCTTTGGTTCCTGCTCATGAGATTGGTTGTGGTTGGGGGTTTTTTGGTTTGGATAAGATTAATCCTTTTGGAGTCCCTCTTTTGAATACTGTTATTCTTCTTAGAAGTGGTGTTACTGTTACTTGGTCTCATTATTGTCTTCTGAATAATTTTTATTGTTTAGATGGTTTAATTTTGACTATTCTTCTTTCTTTTATTTTTATTTTAGTTCAGTTTTTCGAGTATAAGAGTTCTAGTTTTTCTATCTCTGATGGTGTTTATGGTAGTATTTTTTATTTTTCTACTGGTTTTCATGGTTTTCATGTTATTTTAGGTGCTGTTTTTCTTACTTATAATCTTTTTCGTTTTTTATTTTATCATTTTAGTTATTCTCATCATTTAGGTTATGAGTTTTCTATTTTATATTGGCATTTTGTAGATGTTGTTTGGTTATTTTTATTTGTTTTTGTTTATTGGTGAGGTTATTAGGTTTTATTTTTACTTTTTGGATTTTTTTAATTTTTTTGATTTTTTTCTTTTTGTTTTTGTTTTACAGTTTATTTTTTGTCAAAAGGATAGTTTAATTAATGTTTTTTTTAATAAGTTTTTTTCTTTTTTAGTTGGTGTTTTTTCTTATAATTCTTCTTGTTTCATTAGATATATTTTTTCTTCTTTTATTTTTGTTTTTTTGTTGATTTGTTGTTTTGGTGGTTATTTTAGTTATTCTTTTTGTCCTTTAGGTATTATTGAGTTTACTTTTTTTTTTTCTTTTGTTTCTTGATTTTCCACTTTTTTATTTTTGATTTCTAGTCAGAAGTTTTCTGTTTATATGAAGAAGTCTGGTGATGGTTTTTTTAAGACTTTTTTTTTGTTATTTGTTGAGATTATTAGTGAGTTTAGTCGCCCTATTGCTTTGAGTGTTCGTTTGTTTGCTAATATTATAGTTGGTCATGTTATTAGTGCTTGTTTTTATGTTTTTTTTGAGTGTGTTTTTGGTTTTTCTTTTTTAATTGTTTTTGCTATTGTTTTTGAGTGTTTTGTTTTTATTTTGCAGAGTTATATTTTTTCTCGTTTAATTTATTTATATATTAACGAGTAGCTTTTTAGTTTATTTAAAATTTTTACTTGTGGTGTAAAAGAAATTTGAGCTTTGTAAGTTAGTTTAAGTAGAATTTTTGTTTTTGGTACAAATGGTTATCTTACATTGAGGATTATTTTAATTTAGAATATTTAGCTGTTAACTAAAAGGTTTATCTTCATAAGAGTTTAGTTTATATTTAAAATATTAAATTGTAAATTTAAAGTTTTTTGCTCTTGCAGTAATTAGTTTAATTAAAATATAACATTTGGATTGTTAAGTTTTTTTACTGATTTTTCTTTTATTTTTTTGTTATTATTGTTTTTTTTTTAAATTGTTTTATTTGTAATATTGTTTTTTGATGAAGTATTTTTTTTTTAATGACTCTTGTTTTTGTTTTTTTAAATTTTAATAATTCTTATTCTTCTATTAATTATTTTATTTTTCAGGAGTTTCTTGGTTTGCTTTTTGTTTTTTTTTCTTTTGGTGTTCTTCAATTTTTTATTATTTTATTAAAAGTTGGTGTTTCCCCTTTTCATTTTTGGTGTTTAAATATTTTTAATGGTCTTAGAGGTTTTAGTACTTTTTGATTTCTTACTTTCCAGAAGTTACCCTATCTTCCTGTTTTTTCTTTTATTTTCGATTATAGTTTTTTTTTTTTTCTTGTTTTTGGTATTATTTTTTGTTATTTTAATCTTTTTTTTTGTAAATCTTTTAAGAGCATAGTTTTTATTTCTTCTGTTGAGTCTTTTAATTGGTTATTGATTTCTCTTTTTTCTTCTTTGTTTTCTGGTTTTTTTTTGTTTCTTTATTATGTTTTTGTTATGTTTTTTTTGTTGGATTATAGTTCTACTAAAGGTTATGATTTTTATAATTGGGAGTTGGTTTTTCTTTTTATGAATTTTCCTATGACCATTACTTTTTTTATTAAAATTTTTTCTATTATTTTTTTTTTAAATATTAGTTCTTTTTATTTGTTGTTTGTTTTATTTTTAATGGTCTTTTCTGTTTTTGGTTTTGGTTTTTGGTTTTTTAATGTTGGTTTAAAATTTAGTTATTATGGTTTTTATAATTTTAGTTTTTTTTATTTTGTTTTTTTTCCTTTGATGTTTTTTTGTCTTTTTTAAAAGAGTTTTAGTTTATATAGAATATATCACTTACAATGATGGGGTTTAAACTCTTACCAATTTAGTAAAATTTTATTATATTGCTTTGATATGGCAAAGTTCTTTTTGATTTGGTATTTTTTGTTTTGTTTTTAGTAGCTCTTTTTTCTTTTTTGTTTGCTTTTTTTTTTTATTTGTTTGTTTGTTTTGTTTCTTTTTTTGATTTTTATTTTTGTAAGTCTTCTTCTTTTGAGAGTGGTTTTATGAGTGTTGGTTTAATTCAGAATTCTTTTAGAATTCACTTTTTTGTTATTATAATCATGTTTGTTGTTTTTGATTTGGAGATTGTTATTTTTATTGGTATTCTTATTTCTGATTTAAATTCTTTTGTTTGTTTTTTTTTTTTGTTTTTTTTTTTGTTCTTGTTTTTTTATATGGAGTGGTATTATGGTAAGCTTGTTTGGAATTTTTAATAGTAAAAAACTTTATTATAATTTAGTATATCTCGTTGTCGTTGAGAAGGTTTTAAGTTTTATCTTATTATTATATTTTTTTTTTTTCTTGTTTTTAGTATCAAAAGCCGATTGGGGTTTTGATATATTATATATTATATATTATAAAAATAATATAAATATAATATATTTATTAATTATATTTATATATAWATAATTATATTTATATATATAWATAATTATATTTATATTATTTTTATTATGTATGTATGTATATTTATGTTGATATTAATTAGTTAATATCATATCCTTTATTTGGGATAATTGTTTGAGGAGAATTTTATTAATTAGGTAAACTTGTTTCATTTAAGCTGATAAACTTTGAACTTTTTTAAGTTTTCAAAGTTTCAGGAAAACAAGTTTACCTAATTAATGATTTTATTTTAATTGAAATTATATGTCTATAAGTCCAATTAAAATAAAATTTTGTAGTATAATTGTATANTATATACANNNGTTGCATAATTTTTTTATTT
>Myanmar_Human_MyHTB10-6
GTCGTTTATTTTTCGATTTTTTTATTTATGATTTTATTGGTTTTTTTTGTTGTTTTTTTTGTTATACAGAGTATTGCTTTTATTACTTTATATGAGCGTCATTTGTTGGGTCTTAGTCAATCTCGACTTGGTCCTACAAAGGTAGGTTTTTTTGGTGTTTTACAGGCTATTGTAGATGGAGTTAAGCTTCTAAGTAAAGAGCAATTTTTACCTTATAATTCTTCTTTTTTTTTTTTTTTATTTGTTCCTTCTGTTTCTTTTTGTTTGATATATTTAGAGTGGTTTGTTCTTCCTTTTTTTTTTGATTTTTTTACTTTCAATTATTCTGTTTTGTTTTTTCTTTGTTTGGTTGGTTTTTCTGTTTATACTACTTTAATTTCTGGGATTGTTTCTAAGTCTAAGTATTCTATAATTGGTTCTATTCGTGCTAGTAGTCAGAGTATTTCTTATGAGATTTCTTTTACTTTTTTTGTTTTCTGTGTCGTTCTTCATGTTGGTGTTTTTAGTTTTTTTAGTTTTTTTAGTCTTAGTATAATTGTTCTTTTTTTCCCCTTTCTTATTATGATTATTGGTGAGCTTAATCGTGCTCCTTTTGATTTTTCTGAGGGTGAGAGTGAACTTGTTAGTGGTTATAATATTGAATATTCTAGTGTTGCTTTTGTTCTTTTGTTTTTGAGTGAGTATGGTGTTTTGATTTTTTTTTGTGTTCTTTTTTCTTTTTTATTTTTTGGTGGTTCTGTTTTTATGTCTTTTTTCATTTTTTCTTTTTTGATTTTTATTCGTAGTTCTTTCCCTCGTTATCGTTATGATATGATGATAGGTTTTTTTTGATTTATTATGTTACCTATTTCTATGATTTTGTTTTTATTTTTTTGTTTGTTATTTTTTTAGGGATTTAGTTTATATTAAAATGTTTGTTTTGCATACAAAAGAATTTTTTCTCTGGATTTTTTTTTTTAGTTTATAGATTTGATTATGGTCATTGTAATGATAAAATGGTGTTATATAATTTTTAATCACTTGAGTGGACAATGTTTTTCTATCCCGGCAATGTATTGCTTGTATAAACTCAGTACCAGAATAATCGGATAGACTGAGTAAGCTTATACCCTAAATGTGTTTTGGCCATGGTTTTTTTTTTGATTTTTTTACAACTGTTTAGTGCAATGCGCAGTTTTTTTTTGTTGTTTTATCTTGGTCAATAAGATTAGACAAATGACCTGGATTAGTACCCAGTTAATCTAAATTTAAAAGTTGCAGGAGTAAAGTAATATTTAAACTGTAATAATATTGGCGGATTTTTTAATTATCTTTGGAGGTTGAGCTGTAATTGAGAACCCTCATTATCAGCTTTGATTTTTGTCGCATGTATGATCGTTTATGTCCTTCTTAAAGAGGTGCATTAAAGATTATTTGGTGTTTAATCAATGATATCTATTAAAACAGATAAATACCTGGTATATATCAAAGTTTTCGTTTGACCTACAATATCTTATGTTTCGGATAAGGAGGAGAGATTTTCCTTTGAAGTTGTAAAAGACAGTAAATGCTTTTTAATGTAGCATTGAAGTATTTAGAGAAATCGTACAAATCATCCATCAATTGCCCACAGGGGAGTAAGTTGTAGTAAAGTAGGTGTAGGGGAATCTGTACCTAGTTTAAGTTGGTTATATTTTAATAATTTGGTTTTTTTCCAAGTGTTTTTTCCTTCTTTAATAAGTTAGTATATTTTAGTACATTGGGTTCATATCCTAAAGGAGAATTTTCACTTATTTTTTATTGTTTTTTTTATTTAATTTTTTCTTTTTTAAGGGGGTATCTTTAAGGTTTTTGGGAGTTATTAGTATAAGAAGTATTTTTAATTGCAAATTAAAAGGTTAATAGCTTTTTTTATTCTTTTAAGTTTTTAAATGTCCCTGTTAGTTTTTCTTTATCTGTTTTTTGAAATTTTGGTAGTATTTTGGGTATGGTTCTTTTTTTTCAGATTTTTAGTGGTTTGTTTTTATCTTTTTATTATATTGCTGATGGTTTTAATTCTTTTTCTAGTGTTCAGTATATTATAAGTGATGTTAATTTTGGTTGGGTTTTTCGTATTTTGCATTTTAATGGTGCTAGTTTATTTTTTTTTTTTTTGTATTTGCATTTTTTTAAGGGTCTTTTTTTTTGTAGTTATCGTTTGTCTGGTACTTGAATTATTGGTTTGACTATTTTTTTTTTTGTTATAATGGAGGCTTTTATAGGTTATGTTTTAGTTTGAGCTCAGATGAGTTTTTGGGCTTCTGTTGTTATTACTAGTCTTTTAAGTGTTATTCCTTATTTTGGTTTTTCTATTGTTTATTGAATTTGGAGTGGTTTTTCTGTTGTTAATTCTACTCTTAAGTTTTTTTTTGTTATTCATTTTTTAATGCCTTGATTGGTTTTTCTTTTAGTTTTTGTTCATTTGTTTTTTTTACATTCTACTGGTAGGACTTCTGTTTTATATTGTCATGGTGATTATGATAAAATTAGTTTTTTCCCTTATTATTTTTATAAAGATTCTTATAATTTGGTTGTTTTTTTTCTTTTTTTTATTTTTTCTTTTTTTTTTCCTTTTTTACTCGGTGATCCTGAAATGTTTGTTGAGTCTGATCCAATGGTTAGACCTGTGCATATTGTTCCTGAGTGATATTTTTTGTTTGCTTATGCTATTTTGCGTGCTATCCCTAATAAAGTTTTAGGTGTTTTTTTTCTTGTTTTCAGTATTTTTATTTTTTATTTTTATGTTTTTTTTAATAATTATTATAGTGTTCTTGATAATTTGAATTTTTTTTTAGTTGTTTTTTTTATTTTGGTTTCTGTTTTTTTAAGTTGATTAGGTCAGTGTCATGTTGAATATCCTTTTATTGATTTGAGAGTTGTTTTTTCTTTTTTGTATTTTTTTTTTGCTTTTTTAATTGTTTTCTCTCGATTTTTAACTAAATTTATTTTTTCTTAGTAAACTTAGTATAATTTATTATATTGGATTTAGGATCCTGGGATTTTTGTTTACTTTTAATTATTTTCAAGGTTACATGATAGGTTTTTCTAATAATTATCTTTGTAGATATATGGATTGGTTTCATAATTTTAATTGTAGTCTGTTATTTGGTGTTTTATTTTTTGTTTTTATGGTTATTGTTAATCTTTTTGTTAATTCTTATTATTTTAAGAGTCATAATGTTGAGTATCAGTTTGGTGAGTTTTTATGTAGTTTGTTACCTTTATTTATTTTGGTTTTTCAAATGTTTCCTTCTTTATCTTTGTTGTATTTTAGTGGTTTGTCTTATTTGGATAGTAGTTTAACTGTTAAAGTTGTTGGTCATCAATGGTATTGAAGTTATGATTATAGGGATATCGGTATTGAGTTTGATTCTTACATGAAGTCTATTGATTCTTTATTGATTGGTGAGCCTCGTTTATTAGAAGTTGATAATCGTTGTGTTGTTCCTTGTGATACTAATGTTCGATTTTGTATTACATCGGCTGATGTTATTCACTCTTGATCTCTTCCTTCTTTTTGTATTAAACTTGATGCTATGAGTGGTATTTTAAGTACTGTTACTTGTAGTTTTCCTATGGTTGGTGTTTTTTATGGTCAGTGTTCTGAGATTTGTGGTGCTAATCATAGTTTTATGCCTATTTGTTTGGAGGTTTCTTTGTTGGAAAATTTTAAAGATTGATGTTATTTAATGTCTAGTTAATTTTGAGGTATTAGTATATTTTAGTATTATTCTTTTTCGAGGAGTCGGATTTATACCTTTATTGAATTAGCATAATTTAATGTATTTGTTTTAAGCGCAAAAGATTTTATTCAATTTTACTCTTTTAGTTTATATAAAATATGACTTTGAAGCAGTTAAGAATCGTAGAGTATATTTTTTTTTTATATATATATTAGTATTGCATACTATGTTAGGATATTTTCAAAGATTTTGATAAATAGAAACAAAGTGTTTAAGGTGTGGTTTTTTTTTTTGTTACAAAAATAATTTTACTGCTCTTAGTGTTGATACATCGAACTTTGTGATATCTGTTTTTAATTTTTATATTAGAAAATTATATATTGTTTTTTTTTTTTTTAGTTTTAATAATTTGAAGTTTTTTTGTTTCAAGTTTTATAACTTTACTACTTTTCTTTTCTTTTTTTCTTTTTAATTATAATTCTTTATAGTTTTTATTATCTAGCAATTAGTAAATTAATAAATTATGTTTTTTTTTTTAATATAAATGAATTACTAATTATCTGGTCAAATGTTTATTAAAGACTTAGGATTTATATTAAATCTGTCTTCTGCCCTATGGTTTTTTTAAATGGCAGTCTTAGCGTGAGGACATTAAAGTAGCAAAATAATTTGTGCTTTTATTGGGTTCGAGTATGAATGAAGTTTTGGCTGGTGATATTTTTTTTTTTTTTTGAATTTAATATTCATCTAAGAAGAGATGTTTATAATAAAACAAAGATAAGTCTTCGGAAATTTTATTTCTATTAAAAATTTTTTTTTTTAGTAATTTATCTAGGGAAGATTATTATATAATTTTTTTTTACTATTTTTAATTTAAAAAATTACTCCGGAGTTAACAGAAAAACATGCCTTATGTAGTTCTTATATTTTGGTAAGTTTTACATCGATGTTGTATCTTTATTAGCTGAAGAGGAGAAATTTCAGTTTTTTAGACTGTTCTTCTTTTAATAAATAAAACGTGATATTAGTTTAATTCATCGTGAGATAGAATTGTTTATCTTGTTTATTATTTTTTTTTATCGGGATTAGTACGAAAGGAATTTCACTATAATTTTAAATTTTTTAATCTTTTTTTTAATTTTTTTTGTTTATTTTTTTCTTGTCTTAGTTTTCTTGTTTTTGATCCTTTAAAGAGTGCTTTTTTTTTGGTTCTTTCTTTAATTTTTTTGGTTTTTTTTATTTCTTTTGGTTTTTATGTTTGGTTTTCTTATTTTATTTGTTTGATTTTTTTGAGTGGTATTTTTGTTATTATTGTTTATTTTTCTAGTTTTTCTAAATATATTTATGTTAATATTAATTTTTTTCTTGTTCTTTTTGTTTTCTTGTTTTTTTTTTTTTATTCTTTTTTTTTCTTTTTAGATCCTAGTTACTATAATTCTTTAAATTTTTTTTATTATGATTTGTTTTTTTCTTTTATTTTTTGGGTTGTTTTTTGTTTGTTTTTTTTTATAAATTTTATTAGTTTTTTTCTTTGTTTTTCTGGTGCTCTTCGACTATATTAATTTTGGTTTATTAGTATAATGAGTATATTTGATTTCCAATCAAATGGTTATTAAACTATGCTATTTTAGTTTATGAAAAATGTCTAATTTGTAATTAGAAGAATTTTTAGCAACTTTCTGGTTTTTGTTTTTTATAGTACTAATCATAAAGATATTGGTAGTATTTATTTGATTTTTGGTTTATGGGCTGGTATAGTTGGTTCTGCTCTTTCTATAATTATTCGTATCGAGTTAAGTAAACCTGGTATGTTTATTGGAGATGGTCAATTATATAATTCTATTTTAACTGCTCATGCTATCTTGATAATTTTTTTTATGGTTATACCTAGCATGATTGGTGGTTTTGGTAATTGAATGGTTCCTTTAATATTAGGTGCACCTGATATAAGTTTTCCTCGATTAAATAATATTAGTTTTTGATTGTTGCCTGCTTCTATTTTTTTGGTTTTTTTGGCTTGTTTTGTTGATAATGGTTTGGGTACTAGTTGGACTATTTATCCTCCTTTATCTACTTCGGGTCATCCTGGTTCTAGTGTTGATTTGGCTATTTTTAGTTTACATCTTTCTGGTATTAGTTCTATTTTAGGTGGTATTAATTTTATGTGTACTGTTAAAAATTTACGTTCTAGTTCTGTTTCTCTTAATAATATGAGTTTATTTATCTGAACTATTTTTGTTACTGTTTTTTTGTTGGTTTTGTCTTTACCTGTTTTAGCTGGTGCTATTACTATGTTGTTAATTGATCGTAATTTTAATGGTTCTTTTTTTGATCCTAGTTTTGGTGGTAATCCTTTGATTTATCAGCATTTGTTTTGGTTTTTTGGTCATCCAGAAGTTTATATTTTAATTTTACCTGCTTTTGGTATTATTAGTCAATGTACTTTGTATTTGACTGGTAAAAAAGAAGTTTTTGGTTATTTGGGTATGGTTTATGCTATTTTAAGTATTGGTTTAATTGGTTGTGTAGTTTGAGCTCACCACATGTATACTGTTGGTATAGATTTTGATTCTCGTGCTTATTTTACTGCTGCTACTATAGTGATTGCTGTTCCTACTGGTGTAAAAGTTTTTAGATGGTTAGCTACTTTTTTTGGTACTGTTATAGTTTATCAACCTTTGTTATTTTGAGTTATAGGTTTTATTTTTTTATTTACTATTGGTGGTTTGACTGGTGTTATATTATCTAATTCTAGAATTGATATTATTTTACATGATACTTATTATGTAGTGTCTCATTTTCATTACGTTTTAAGTCTTGGTGCTGTTTTTGGTTTGTTTGCAGGTGTTACTTTGTGATGATCTTTTATTACTGGTTTTGTTTTAAATAAAATTTATATGTATTCTGTTTTTTTTTTATTTTTTATTGGAGTTAATATGACTTTTTTTCCTTTACATTTTGCTGGTTTACATGGTTTCCCACGAAAATATGTAGATTATCCAGATGTTTATTCTTTCTGAAATGTTTTATCTTCTTTTGGTTCTCTTATTAGTATTTTTTCTCTTTTTTTTTTTGTTTTTGTTCTATTAGAATCTTTTATTAGTTATCGTGTTTTAGTTGTTGATTACTTTAATGGTGTTAGACCTGAAAATGCTAATTTAGGTTATAATTTTTATCATAGTTTCCAAGATGGGGTTTATTTGAGAGTGCCTCATAATTAATTGTTTTTATTTTTTATTGGTATTTTTTTTCTTTTTTACAAATTTCGACGTTTTATTTTTGTTATTATTTCTTTTGAATTTTTAATAATGGGAGTTTTTTATTTGTTTTCTTTTTTTTTTGGTTTTTTTTCTTTTTTTTATTTTTTATGTTTTAGTGTTTTTTGTAGTCTTATGGGTGTTGTTTTAATAGTTTATTTTATTAAGTTTTATGGTTGTGATTATGTTTTTTTTTAAAATCACATAATMTCATACCCCAATCGAGTGGTTAGCTTAAGTTTAAAGCACCGGATTTTTAATCCGGGGATTAATCTGCTTAAAACTGTTTTTATTTTGATTTGAAATCAAAATTTGGATTTTTCCGCAGTTTTTGTCTTTATTTTTGATTTTTTTTTATTGTTTTTTGTTTTTGTTTTTTGTTTTTGTTTTTTGTTTTGTTTTTGTTTTTTGTTCCTTTTTTTAAGTTTTCTTTTTTTTTTTTTGATTTTGGTTTTATTGTTTTTAAATTTAATTTTTATTTAAATAGTATTATTTTTTCTTTTGTTTTGATTTTGATTTCTGTTAGTGTTTTTTTTTATAGTCTTTATTATCTTAATATGGAAATTAATTTTTTTTATTATTTTTTTGTTTTACTTGTTTTTATTTGTAGTATATTTTTTTTGGTTTTTTGTGATAGTGTTTTTTTTGTTTTGCTTGGTTGAGATTTGTTAGGTATTTCTAGTTTTTTTTTAGTTCTTTTTTATAATAATTGGGATAGTTGTAGTGGTTCTATGAATACTGTCTTAACTAATCGTATGGGTGATTTTTTTATTTTTGTTTTTTTTTCTTTATCTTTTTTTACTTTTTTTAATTTTTTTAGTTTTTCTTATTTTTGTTTTTATTCTTCTTTTTTTCTTATTTTGGCTGCTTTTACCAAGAGTGCTCAGTTTCCTTTTGGTGGTTGATTACCTAAGGCAATGAGTGCTCCTACTCCTGTTAGTTCTTTAGTACATAGTAGTACTCTTGTTACTGCTGGTATTGTTTTGATGATTAAATTTAATGTTATTATTATGAGTTCTTTTCTTTTGAAGTTGGTTCTTATTTCTGGTGTTTTTACTATGTTTTTTTCTAGTTTTTGTGCTTTATATGAGAATGATTTAAAGAAGGTTGTTGCTCTTAGTACTTTGTCTCAAATGGGTCTTTCTATGGTTTCTTTTGGTTTTGGTTTAAGTTTTCTTTGTTATGTTCATTTATTAAGTCATGCTATTTTTAAGAGTTGTCTTTTTATACAGATTGGTTATTTAATTCATTGTTCTTTTGGTCAACAGGATGGTCGTGGTTATTCTTTTGGTAATTTACCTTATTTTATTCAGCTTCAGATTTTGATTACTCTTTTTTGTTTGTGTGGTTTGTTTTTTTTGAGTGGTTCTGTTAGCAAAGATTATATTCTTGTTTATTTTTTTTCTAATTATTTTATGTTGTTTTTTTCTTTTTTTTTTTTTATTTCTGTTTTTATTACTTTTTTATATAGTTATCGTATTTGAAGTAGTCTTTTTTTAACTTTTTTTAATTCTTTATATTATAGCTGTAGTAGTTTTTTATTTTTTTTTACTAGTATTCCTTTAGTTTTTTTTTCTTTGTTTTTTATTTGGTGGTTGAATCTTAATTTTTTTAGAATTCCTGTTGTTTTTGTTTATGTTGATTTTTATTTTTTTTTTTTTTTTATTTTATTGTTTTTTTTTTTTTATTTTATTGTTTTCAAGTTTTTATCTTTTTCTGTTTATTGTTTTTTGATAGATTATTTTCCTATTTTATTTACTCGTCTTTTTTATGATTTTAAGTTTTTTGATTTGTTTTTGAATAAGTTAAATTTTACTTTTTTTTCTTTTTTTTCTTTTTCTAGTTTTATTTCTATATCTTCTTATTTTAATAAGTTTAATTTTTTAGTTGTTTTCATTTTTCTTATTTTTATTGTTTTTTAGGTATCTAATTTATTTTTTTAGTTTTTTGAAGTTTTTTTTTTTKTTKATTTTTTTTTTTTTTTATGATTTTTTTTTTTTGTTTTTTTYTTTTGYTTTTTGTTTTTTTTGTTTTWGTTTTTTTTGTTGGTCTGGTAATTTTTTTTTAATTGATTCTTATTTTTATGTTGCTGTTTGTTTTATATCTGTTTTTATTTTTTCTTTGGTTTTGGTTTCTGAGCGTCATCGTGTTATTGTTTTTTTTTCTAAGGTTCTTTTAATTATTTCTTTTTTTTTTTTTTTTTCTTATAGTGTTTTTTATTTGTATGTTTTTTTTGAGCTTTCTATGGTTCCTATTATTATTTTAATTCTTGGTTATGGTTATCAGATTGAGAAGGTTAATTCTTTTTTTTATCTTGTTTTTTACGCTACTTTTTGTAGTGTTCCTTTTCTTTTTGTTTATTTTAGTTTGGATTTTTTTTTTGTTGTTCCTTATTTTGATTGTTTTATTTCTTGAGAGATGGTTTTTATTATTAGTTTGGCTTTTATAATGAAATTTCCTGTTTTTTTTTTACATCTTTGGTTGCCTAAAGCTCATGTTGAAGCTCCTACTTCTGCTAGTATTTTGTTAGCTGGTTTGTTATTGAAGTTTGGTACTGTTGGTTTTGTTCGTATTATAAAGAGTCTTAGTTATTGTCATATTAATTATTGGTTTTTTTTTTCAGTTTTGGGTATGTTTATTTCTTGTTTTGTTTGTGTTTTTCAGAGTGATTTTAAGTCTTTAGCTGCTTATTCTTCTGTTGTTCATATGAATTTTTTGTTGTTTTTTCTTTTGTTTTTTGGTTTATATTCTAAAACTGGTAGTTTTTTAATAATGGTTTCTCATGGATATACTTCTTCTGTTATGTTTTATTTTATTGGTGAGTTTTATCGTTCTTTAGGTAGTCGAATGATTTATTTTTTGAATAGTTTTATGTCTTCTAGTTTTATTTTTTCTTTTTTAATTTCTTTGGTTTTTTTATCTAATTGTGGTATACCTCCTTCTATTTCTTTTTTTTCTGAGTTTTTTTCTTTTTCTGGTTTTTTTTCTTTGTTTTATAATGTTTTTTTTTTGGTTTTTTTTTATTTTTTTGTTTCTTTTTATTATTGTGTTTATATTATTGTTATTTCTTTTTTAGGTAAGAAGTTTTTTTTTTTTAAGAGTTGATTTTTTTTTTGATCTCTCCCTTTAATTTTTTTTTGTTTTAATGTTTTTAGTTTTTTTTTGTTTTTTTAATAGATTTAAGTTAAGTTAAACTATTAGTCTTCAAAACTAAAAATTTTATCTATAAGGTATTTAGTAGGAATTTTCTATATCCAATTGCGGTTTGGAAGTTTTTTTACCTTAACAAATTTTAGGCGAGTCTTCTAAACTTGTTTTGGGTTTTCCCGTTTGTTTTTTAAGTTTTTTCATAATTTCCATGTTTTAAGCTTTTCTACTTATCCTTTTTTTATGTTTATTTCTTTAAGTTCTCTTTTTTCTTCTTTTGTTGTTTTTTTCAAGTTTGGTATTTTCTTTTTTCTTTTTTTTTCTTTTTTTTCTTTTTTATTTCTTATTTTTTGTTGGTTTAAAGATATTTGTATGGAGGGTCTTTGTGGTTATCATAATTTTTATGTTATAGATGGTTTTAAGTTTGGTTTTGTTTTGTTTATTTTTAGTGAATTTATGTTTTTTTTTAGTGTTTTTTGGTTTTATTTTGATTCTGCTTTGGTTCCTGCTCATGAGATTGGTTGTGGTTGGGGGTTTTTTGGTTTGGATAAGATTAATCCTTTTGGAGTCCCTCTTTTGAATACTGTTATTCTTCTTAGAAGTGGTGTTACTGTTACTTGGTCTCATTATTGTCTTCTGAATAATTTTTATTGTTTAGATGGTTTAATTTTGACTATTCTTCTTTCTTTTATTTTTATTTTAGTTCAGTTTTTCGAGTATAAGAGTTCTAGTTTTTCTATCTCTGATGGTGTTTATGGTAGTATTTTTTATTTTTCTACTGGTTTTCATGGTTTTCATGTTATTTTAGGTGCTGTTTTTCTTACTTATAATCTTTTTCGTTTTTTATTTTATCATTTTAGTTATTCTCATCATTTAGGTTATGAGTTTTCTATTTTATATTGGCATTTTGTAGATGTTGTTTGGTTATTTTTATTTGTTTTTGTTTATTGGTGAGGTTATTAGGTTTTATTTTTACTTTTTGGATTTTTTTAATTTTTTTGATTTTTTTCTTTTTGTTTTTGTTTTACAGTTTATTTTTTGTCAAAAGGATAGTTTAATTAATGTTTTTTTTAATAAGTTTTTTTCTTTTTTAGTTGGTGTTTTTTCTTATAATTCTTCTTGTTTCATTAGATATATTTTTTCTTCTTTTATTTTTGTTTTTTTGTTGATTTGTTGTTTTGGTGGTTATTTTAGTTATTCTTTTTGTCCTTTAGGTATTATTGAGTTTACTTTTTTTTTTTCTTTTGTTTCTTGATTTTCCACTTTTTTATTTTTGATTTCTAGTCAGAAGTTTTCTGTTTATATGAAGAAGTCTGGTGATGGTTTTTTTAAGACTTTTTTTTTGTTATTTGTTGAGATTATTAGTGAGTTTAGTCGCCCTATTGCTTTGAGTGTTCGTTTGTTTGCTAATATTATAGTTGGTCATGTTATTAGTGCTTGTTTTTATGTTTTTTTTGAGTGTGTTTTTGGTTTTTCTTTTTTAATTGTTTTTGCTATTGTTTTTGAGTGTTTTGTTTTTATTTTGCAGAGTTATATTTTTTCTCGTTTAATTTATTTATATATTAACGAGTAGCTTTTTAGTTTATTTAAAATTTTTACTTGTGGTGTAAAAGAAATTTGAGCTTTGTAAGTTAGTTTAAGTAGAATTTTTGTTTTTGGTACAAATGGTTATCTTACATTGAGGATTATTTTAATTTAGAATATTTAGCTGTTAACTAAAAGGTTTATCTTCATAAGAGTTTAGTTTATATTTAAAATATTAAATTGTAAATTTAAAGTTTTTTGCTCTTGCAGTAATTAGTTTAATTAAAATATAACATTTGGATTGTTAAGTTTTTTTACTGATTTTTCTTTTATTTTTTTGTTATTATTGTTTTTTTTTTAAATTGTTTTATTTGTAATATTGTTTTTTGATGAAGTATTTTTTTTTTAATGACTCTTGTTTTTGTTTTTTTAAATTTTAATAATTCTTATTCTTCTATTAATTATTTTATTTTTCAGGAGTTTCTTGGTTTGCTTTTTGTTTTTTTTTCTTTTGGTGTTCTTCAATTTTTTATTATTTTATTAAAAGTTGGTGTTTCCCCTTTTCATTTTTGGTGTTTAAATATTTTTAATGGTCTTAGAGGTTTTAGTACTTTTTGATTTCTTACTTTCCAGAAGTTACCCTATCTTCCTGTTTTTTCTTTTATTTTCGATTATAGTTTTTTTTTTTTTCTTGTTTTTGGTATTATTTTTTGTTATTTTAATCTTTTTTTTTGTAAATCTTTTAAGAGCATAGTTTTTATTTCTTCTGTTGAGTCTTTTAATTGGTTATTGATTTCTCTTTTTTCTTCTTTGTTTTCTGGTTTTTTTTTGTTTCTTTATTATGTTTTTGTTATGTTTTTTTTGTTGGATTATAGTTCTACTAAAGGTTATGATTTTTATAATTGGGAGTTGGTTTTTCTTTTTATGAATTTTCCTATGACCATTACTTTTTTTATTAAAATTTTTTCTATTATTTTTTTTTTAAATATTAGTTCTTTTTATTTGTTGTTTGTTTTATTTTTAATGGTCTTTTCTGTTTTTGGTTTTGGTTTTTGGTTTTTTAATGTTGGTTTAAAATTTAGTTATTATGGTTTTTATAATTTTAGTTTTTTTTATTTTGTTTTTTTTCCTTTGATGTTTTTTTGTCTTTTTTAAAAGAGTTTTAGTTTATATAGAATATATCACTTACAATGATGGGGTTTAAACTCTTACCAATTTAGTAAAATTTTATTATATTGCTTTGATATGGCAAAGTTCTTTTTGATTTGGTATTTTTTGTTTTGTTTTTAGTAGCTCTTTTTTCTTTTTTGTTTGCTTTTTTTTTTTATTTGTTTGTTTGTTTTGTTTCTTTTTTTGATTTTTATTTTTGTAAGTCTTCTTCTTTTGAGAGTGGTTTTATGAGTGTTGGTTTAATTCAGAATTCTTTTAGAATTCACTTTTTTGTTATTATAATCATGTTTGTTGTTTTTGATTTGGAGATTGTTATTTTTATTGGTATTCTTATTTCTGATTTAAATTCTTTTGTTTGTTTTTTTTTTTTGTTTTTTTTTTTGTTCTTGTTTTTTTATATGGAGTGGTATTATGGTAAGCTTGTTTGGAATTTTTAATAGTAAAAAACTTTATTATAATTTAGTATATCTCGTTGTCGTTGAGAAGGTTTTAAGTTTTATCTTATTATTATATTTTTTTTTTTTCTTGTTTTTAGTATCAAAAGCCGATTGGGGTTTTGATATATTATATATTATATATTATAAAAATAATATAAATATAATATATTTATTAATTATATTTATATATAAATAATTATATTTATATATATAAATAATTATATTTATATTATTTTTATTATGTATGTATGTATATTTATGTTGATATTAATTAGTTAATATCATATCCTTTATTTGGGATAATTGTTTGAGGAGAATTTTATTAATTAGGTAAACTTGTTTCATTTAAGCTGATAAACTTTGAACTTTTTTAAGTTTTCAAAGTTTCAGGAAAACAAGTTTACCTAATTAATGATTTTATTTTAATTGAAATTATATGTCTATAAGTCCAATTAAAATAAAATTTTGTAGTATAAWTGTATNNNNNNNNNNNNNNNNNNNNNNNNNNNNNNNNN
>Myanmar_Human_MyHTB10-7
GTCGTTTATTTTTCGATTTTTTTATTTATGATTTTATTGGTTTTTTTTGTTGTTTTTTTTGTTATACAGAGTATTGCTTTTATTACTTTATATGAGCGTCATTTGTTGGGTCTTAGTCAATCTCGACTTGGTCCTACAAAGGTAGGTTTTTTTGGTGTTTTACAGGCTATTGTAGATGGAGTTAAGCTTCTAAGTAAAGAGCAATTTTTACCTTATAATTCTTCTTTTTTTTTTTTTTTATTTGTTCCTTCTGTTTCTTTTTGTTTGATATATTTAGAGTGGTTTGTTCTTCCTTTTTTTTTTGATTTTTTTACTTTCAATTATTCTGTTTTGTTTTTTCTTTGTTTGGTTGGTTTTTCTGTTTATACTACTTTAATTTCTGGGATTGTTTCTAAGTCTAAGTATTCTATAATTGGTTCTATTCGTGCTAGTAGTCAGAGTATTTCTTATGAGATTTCTTTTACTTTTTTTGTTTTCTGTGTCGTTCTTCATGTTGGTGTTTTTAGTTTTTTTAGTTTTTTTAGTCTTAGTATAATTGTTCTTTTTTTCCCCTTTCTTATTATGATTATTGGTGAGCTTAATCGTGCTCCTTTTGATTTTTCTGAGGGTGAGAGTGAACTTGTTAGTGGTTATAATATTGAATATTCTAGTGTTGCTTTTGTTCTTTTGTTTTTGAGTGAGTATGGTGTTTTGATTTTTTTTTGTGTTCTTTTTTCTTTTTTATTTTTTGGTGGTTCTGTTTTTATGTCTTTTTTCATTTTTTCTTTTTTGATTTTTATTCGTAGTTCTTTCCCTCGTTATCGTTATGATATGATGATAGGTTTTTTTTGATTTATTATGTTACCTATTTCTATGATTTTGTTTTTATTTTTTTGTTTGTTATTTTTTTAGGGATTTAGTTTATATTAAAATGTTTGTTTTGCATACAAAAGAATTTTTTCTCTGGATTTTTTTTTTTAGTTTATAGATTTGATTATGGTCATTGTAATGATAAAATGGTGTTATATAATTTTTAATCACTTGAGTGGACAATGTTTTTCTATCCCGGCAATGTATTGCTTGTATAAACTCAGTACCAGAATAATCGGATAGACTGAGTAAGCTTATACCCTAAATGTGTTTTGGCCATGGTTTTTTTTTTGATTTTTTTACAACTGTTTAGTGCAATGCGCAGTTTTTTTTTGTTGTTTTATCTTGGTCAATAAGATTAGACAAATGACCTGGATTAGTACCCAGTTAATCTAAATTTAAAAGTTGCAGGAGTAAAGTAATATTTAAACTGTAATAATATTGGCGGATTTTTTAATTATCTTTGGAGGTTGAGCTGTAATTGAGAACCCTCATTATCAGCTTTGATTTTTGTCGCATGTATGATCGTTTATGTCCTTCTTAAAGAGGTGCATTAAAGATTATTTGGTGTTTAATCAATGATATCTATTAAAACAGATAAATACCTGGTATATATCAAAGTTTTCGTTTGACCTACAATATCTTATGTTTCGGATAAGGAGGAGAGATTTTCCTTTGAAGTTGTAAAAGACAGTAAATGCTTTTTAATGTAGCATTGAAGTATTTAGAGAAATCGTACAAATCATCCATCAATTGCCCACAGGGGAGTAAGTTGTAGTAAAGTAGGTGTAGGGGAATCTGTACCTAGTTTAAGTTGGTTATATTTTAATAATTTGGTTTTTTTCCAAGTGTTTTTTCCTTCTTTAATAAGTTAGTATATTTTAGTACATTGGGTTCATATCCTAAAGGAGAATTTTCACTTATTTTTTATTGTTTTTTTTATTTAATTTTTTCTTTTTTAAGGGGGTATCTTTAAGGTTTTTGGGAGTTATTAGTATAAGAAGTATTTTTAATTGCAAATTAAAAGGTTAATAGCTTTTTTTATTCTTTTAAGTTTTTAAATGTCCCTGTTAGTTTTTCTTTATCTGTTTTTTGAAATTTTGGTAGTATTTTGGGTATGGTTCTTTTTTTTCAGATTTTTAGTGGTTTGTTTTTATCTTTTTATTATATTGCTGATGGTTTTAATTCTTTTTCTAGTGTTCAGTATATTATAAGTGATGTTAATTTTGGTTGGGTTTTTCGTATTTTGCATTTTAATGGTGCTAGTTTATTTTTTTTTTTTTTGTATTTGCATTTTTTTAAGGGTCTTTTTTTTTGTAGTTATCGTTTGTCTGGTACTTGAATTATTGGTTTGACTATTTTTTTTTTTGTTATAATGGAGGCTTTTATAGGTTATGTTTTAGTTTGAGCTCAGATGAGTTTTTGGGCTTCTGTTGTTATTACTAGTCTTTTAAGTGTTATTCCTTATTTTGGTTTTTCTATTGTTTATTGAATTTGGAGTGGTTTTTCTGTTGTTAATTCTACTCTTAAGTTTTTTTTTGTTATTCATTTTTTAATGCCTTGATTGGTTTTTCTTTTAGTTTTTGTTCATTTGTTTTTTTTACATTCTACTGGTAGGACTTCTGTTTTATATTGTCATGGTGATTATGATAAAATTAGTTTTTTCCCTTATTATTTTTATAAAGATTCTTATAATTTGGTTGTTTTTTTTCTTTTTTTTATTTTTTCTTTTTTTTTTCCTTTTTTACTCGGTGATCCTGAAATGTTTGTTGAGTCTGATCCAATGGTTAGACCTGTGCATATTGTTCCTGAGTGATATTTTTTGTTTGCTTATGCTATTTTGCGTGCTATCCCTAATAAAGTTTTAGGTGTTTTTTTTCTTGTTTTCAGTATTTTTATTTTTTATTTTTATGTTTTTTTTAATAATTATTATAGTGTTCTTGATAATTTGAATTTTTTTTTAGTTGTTTTTTTTATTTTGGTTTCTGTTTTTTTAAGTTGATTAGGTCAGTGTCATGTTGAATATCCTTTTATTGATTTGAGAGTTGTTTTTTCTTTTTTGTATTTTTTTTTTGCTTTTTTAATTGTTTTCTCTCGATTTTTAACTAAATTTATTTTTTCTTAGTAAACTTAGTATAATTTATTATATTGGATTTAGGATCCTGGGATTTTTGTTTACTTTTAATTATTTTCAAGGTTACATGATAGGTTTTTCTAATAATTATCTTTGTAGATATATGGATTGGTTTCATAATTTTAATTGTAGTCTGTTATTTGGTGTTTTATTTTTTGTTTTTATGGTTATTGTTAATCTTTTTGTTAATTCTTATTATTTTAAGAGTCATAATGTTGAGTATCAGTTTGGTGAGTTTTTATGTAGTTTGTTACCTTTATTTATTTTGGTTTTTCAAATGTTTCCTTCTTTATCTTTGTTGTATTTTAGTGGTTTGTCTTATTTGGATAGTAGTTTAACTGTTAAAGTTGTTGGTCATCAATGGTATTGAAGTTATGATTATAGGGATATCGGTATTGAGTTTGATTCTTACATGAAGTCTATTGATTCTTTATTGATTGGTGAGCCTCGTTTATTAGAAGTTGATAATCGTTGTGTTGTTCCTTGTGATACTAATGTTCGATTTTGTATTACATCGGCTGATGTTATTCACTCTTGATCTCTTCCTTCTTTTTGTATTAAACTTGATGCTATGAGTGGTATTTTAAGTACTGTTACTTGTAGTTTTCCTATGGTTGGTGTTTTTTATGGTCAGTGTTCTGAGATTTGTGGTGCTAATCATAGTTTTATGCCTATTTGTTTGGAGGTTTCTTTGTTGGAAAATTTTAAAGATTGATGTTATTTAATGTCTAGTTAATTTTGAGGTATTAGTATATTTTAGTATTATTCTTTTTCGAGGAGTCGGATTTATACCTTTATTGAATTAGCATAATTTAATGTATTTGTTTTAAGCGCAAAAGATTTTATTCAATTTTACTCTTTTAGTTTATATAAAATATGACTTTGAAGCAGTTAAGAATCGTAGAGTATATTTTTTTTTTATATATATATTAGTATTGCATACTATGTTAGGATATTTTCAAAGATTTTGATAAATAGAAACAAAGTGTTTAAGGTGTGGTTTTTTTTTTTGTTACAAAAATAATTTTACTGCTCTTAGTGTTGATACATCGAACTTTGTGATATCTGTTTTTAATTTTTATATTAGAAAATTATATATTGTTTTTTTTTTTTTTAGTTTTAATAATTTGAAGTTTTTTTGTTTCAAGTTTTATAACTTTACTACTTTTCTTTTCTTTTTTTCTTTTTAATTATAATTCTTTATAGTTTTTATTATCTAGCAATTAGTAAATTAATAAATTATGTTTTTTTTTTTAATATAAATGAATTACTAATTATCTGGTCAAATGTTTATTAAAGACTTAGGATTTATATTAAATCTGTCTTCTGCCCTATGGTTTTTTTAAATGGCAGTCTTAGCGTGAGGACATTAAAGTAGCAAAATAATTTGTGCTTTTATTGGGTTCGAGTATGAATGAAGTTTTGGCTGGTGATATTTTTTTTTTTTTTTGAATTTAATATTCATCTAAGAAGAGATGTTTATAATAAAACAAAGATAAGTCTTCGGAAATTTTATTTCTATTAAAAATTTTTTTTTTTAGTAATTTATCTAGGGAAGATTATTATATAATTTTTTTTTACTATTTTTAATTTAAAAAATTACTCCGGAGTTAACAGAAAAACATGCCTTATGTAGTTCTTATATTTTGGTAAGTTTTACATCGATGTTGTATCTTTATTAGCTGAAGAGGAGAAATTTCAGTTTTTTAGACTGTTCTTCTTTTAATAAATAAAACGTGATATTAGTTTAATTCATCGTGAGATAGAATTGTTTATCTTGTTTATTATTTTTTTTTATCGGGATTAGTACGAAAGGAATTTCACTATAATTTTAAATTTTTTAATCTTTTTTTTAATTTTTTTTGTTTATTTTTTTCTTGTCTTAGTTTTCTTGTTTTTGATCCTTTAAAGAGTGCTTTTTTTTTGGTTCTTTCTTTAATTTTTTTGGTTTTTTTTATTTCTTTTGGTTTTTATGTTTGGTTTTCTTATTTTATTTGTTTGATTTTTTTGAGTGGTATTTTTGTTATTATTGTTTATTTTTCTAGTTTTTCTAAATATATTTATGTTAATATTAATTTTTTTCTTGTTCTTTTTGTTTTCTTGTTTTTTTTTTTTTATTCTTTTTTTTTCTTTTTAGATCCTAGTTACTATAATTCTTTAAATTTTTTTTATTATGATTTGTTTTTTTCTTTTATTTTTTGGGTTGTTTTTTGTTTGTTTTTTTTTATAAATTTTATTAGTTTTTTTCTTTGTTTTTCTGGTGCTCTTCGACTATATTAATTTTGGTTTATTAGTATAATGAGTATATTTGATTTCCAATCAAATGGTTATTAAACTATGCTATTTTAGTTTATGAAAAATGTCTAATTTGTAATTAGAAGAATTTTTAGCAACTTTCTGGTTTTTGTTTTTTATAGTACTAATCATAAAGATATTGGTAGTATTTATTTGATTTTTGGTTTATGGGCTGGTATAGTTGGTTCTGCTCTTTCTATAATTATTCGTATCGAGTTAAGTAAACCTGGTATGTTTATTGGAGATGGTCAATTATATAATTCTATTTTAACTGCTCATGCTATCTTGATAATTTTTTTTATGGTTATACCTAGCATGATTGGTGGTTTTGGTAATTGAATGGTTCCTTTAATATTAGGTGCACCTGATATAAGTTTTCCTCGATTAAATAATATTAGTTTTTGATTGTTGCCTGCTTCTATTTTTTTGGTTTTTTTGGCTTGTTTTGTTGATAATGGTTTGGGTACTAGTTGGACTATTTATCCTCCTTTATCTACTTCGGGTCATCCTGGTTCTAGTGTTGATTTGGCTATTTTTAGTTTACATCTTTCTGGTATTAGTTCTATTTTAGGTGGTATTAATTTTATGTGTACTGTTAAAAATTTACGTTCTAGTTCTGTTTCTCTTAATAATATGAGTTTATTTATCTGAACTATTTTTGTTACTGTTTTTTTGTTGGTTTTGTCTTTACCTGTTTTAGCTGGTGCTATTACTATGTTGTTAATTGATCGTAATTTTAATGGTTCTTTTTTTGATCCTAGTTTTGGTGGTAATCCTTTGATTTATCAGCATTTGTTTTGGTTTTTTGGTCATCCAGAAGTTTATATTTTAATTTTACCTGCTTTTGGTATTATTAGTCAATGTACTTTGTATTTGACTGGTAAAAAAGAAGTTTTTGGTTATTTGGGTATGGTTTATGCTATTTTAAGTATTGGTTTAATTGGTTGTGTAGTTTGAGCTCACCACATGTATACTGTTGGTATAGATTTTGATTCTCGTGCTTATTTTACTGCTGCTACTATAGTGATTGCTGTTCCTACTGGTGTAAAAGTTTTTAGATGGTTAGCTACTTTTTTTGGTACTGTTATAGTTTATCAACCTTTGTTATTTTGAGTTATAGGTTTTATTTTTTTATTTACTATTGGTGGTTTGACTGGTGTTATATTATCTAATTCTAGAATTGATATTATTTTACATGATACTTATTATGTAGTGTCTCATTTTCATTACGTTTTAAGTCTTGGTGCTGTTTTTGGTTTGTTTGCAGGTGTTACTTTGTGATGATCTTTTATTACTGGTTTTGTTTTAAATAAAATTTATATGTATTCTGTTTTTTTTTTATTTTTTATTGGAGTTAATATGACTTTTTTTCCTTTACATTTTGCTGGTTTACATGGTTTCCCACGAAAATATGTAGATTATCCAGATGTTTATTCTTTCTGAAATGTTTTATCTTCTTTTGGTTCTCTTATTAGTATTTTTTCTCTTTTTTTTTTTGTTTTTGTTCTATTAGAATCTTTTATTAGTTATCGTGTTTTAGTTGTTGATTACTTTAATGGTGTTAGACCTGAAAATGCTAATTTAGGTTATAATTTTTATCATAGTTTCCAAGATGGGGTTTATTTGAGAGTGCCTCATAATTAATTGTTTTTATTTTTTATTGGTATTTTTTTTCTTTTTTACAAATTTCGACGTTTTATTTTTGTTATTATTTCTTTTGAATTTTTAATAATGGGAGTTTTTTATTTGTTTTCTTTTTTTTTTGGTTTTTTTTCTTTTTTTTATTTTTTATGTTTTAGTGTTTTTTGTAGTCTTATGGGTGTTGTTTTAATAGTTTATTTTATTAAGTTTTATGGTTGTGATTATGTTTTTTTTTAAAATCACATAATATCATACCCCAATCGAGTGGTTAGCTTAAGTTTAAAGCACCGGATTTTTAATCCGGGGATTAATCTGCTTAAAACTGTTTTTATTTTGATTTGAAATCAAAATTTGGATTTTTCCGCAGTTTTTGTCTTTATTTTTGATTTTTTTTTATTGTTTTTTGTTTTTGTTTTTTGTTTTTGTTTTTTGTTTTGTTTTTGTTTTTTGTTCCTTTTTTTAAGTTTTCTTTTTTTTTTTTTGATTTTGGTTTTATTGTTTTTAAATTTAATTTTTATTTAAATAGTATTATTTTTTCTTTTGTTTTGATTTTGATTTCTGTTAGTGTTTTTTTTTATAGTCTTTATTATCTTAATATGGAAATTAATTTTTTTTATTATTTTTTTGTTTTACTTGTTTTTATTTGTAGTATATTTTTTTTGGTTTTTTGTGATAGTGTTTTTTTTGTTTTGCTTGGTTGAGATTTGTTAGGTATTTCTAGTTTTTTTTTAGTTCTTTTTTATAATAATTGGGATAGTTGTAGTGGTTCTATGAATACTGTCTTAACTAATCGTATGGGTGATTTTTTTATTTTTGTTTTTTTTTCTTTATCTTTTTTTACTTTTTTTAATTTTTTTAGTTTTTCTTATTTTTGTTTTTATTCTTCTTTTTTTCTTATTTTGGCTGCTTTTACCAAGAGTGCTCAGTTTCCTTTTGGTGGTTGATTACCTAAGGCAATGAGTGCTCCTACTCCTGTTAGTTCTTTAGTACATAGTAGTACTCTTGTTACTGCTGGTATTGTTTTGATGATTAAATTTAATGTTATTATTATGAGTTCTTTTCTTTTGAAGTTGGTTCTTATTTCTGGTGTTTTTACTATGTTTTTTTCTAGTTTTTGTGCTTTATATGAGAATGATTTAAAGAAGGTTGTTGCTCTTAGTACTTTGTCTCAAATGGGTCTTTCTATGGTTTCTTTTGGTTTTGGTTTAAGTTTTCTTTGTTATGTTCATTTATTAAGTCATGCTATTTTTAAGAGTTGTCTTTTTATACAGATTGGTTATTTAATTCATTGTTCTTTTGGTCAACAGGATGGTCGTGGTTATTCTTTTGGTAATTTACCTTATTTTATTCAGCTTCAGATTTTGATTACTCTTTTTTGTTTGTGTGGTTTGTTTTTTTTGAGTGGTTCTGTTAGCAAAGATTATATTCTTGTTTATTTTTTTTCTAATTATTTTATGTTGTTTTTTTCTTTTTTTTTTTTTATTTCTGTTTTTATTACTTTTTTATATAGTTATCGTATTTGAAGTAGTCTTTTTTTAACTTTTTTTAATTCTTTATATTATAGCTGTAGTAGTTTTTTATTTTTTTTTACTAGTATTCCTTTAGTTTTTTTTTCTTTGTTTTTTATTTGGTGGTTGAATCTTAATTTTTTTAGAATTCCTGTTGTTTTTGTTTATGTTGATTTTTATTTTTTTTTTTTTTTTATTTTATTGTTTTTTTTTTTTTATTTTATTGTTTTCAAGTTTTTATCTTTTTCTGTTTATTGTTTTTTGATAGATTATTTTCCTATTTTATTTACTCGTCTTTTTTATGATTTTAAGTTTTTTGATTTGTTTTTGAATAAGTTAAATTTTACTTTTTTTTCTTTTTTTTCTTTTTCTAGTTTTATTTCTATATCTTCTTATTTTAATAAGTTTAATTTTTTAGTTGTTTTCATTTTTCTTATTTTTATTGTTTTTTAGGTATCTAATTTATTTTTTTAGTTTTTTGAAGTTTTTTTTTTTKTTGWTTTTTTTTTTTTTTTATGATTTTTTTTTTTTGTTTTTTTYTTTTGYTTTTTGTTTTTTTTGTTTTAGTTTTTTTTGTTGGTCTGGTAATTTTTTTTTAATTGATTCTTATTTTTATGTTGCTGTTTGTTTTATATCTGTTTTTATTTTTTCTTTGGTTTTGGTTTCTGAGCGTCATCGTGTTATTGTTTTTTTTTCTAAGGTTCTTTTAATTATTTCTTTTTTTTTTTTTTTTTCTTATAGTGTTTTTTATTTGTATGTTTTTTTTGAGCTTTCTATGGTTCCTATTATTATTTTAATTCTTGGTTATGGTTATCAGATTGAGAAGGTTAATTCTTTTTTTTATCTTGTTTTTTACGCTACTTTTTGTAGTGTTCCTTTTCTTTTTGTTTATTTTAGTTTGGATTTTTTTTTTGTTGTTCCTTATTTTGATTGTTTTATTTCTTGAGAGATGGTTTTTATTATTAGTTTGGCTTTTATAATGAAATTTCCTGTTTTTTTTTTACATCTTTGGTTGCCTAAAGCTCATGTTGAAGCTCCTACTTCTGCTAGTATTTTGTTAGCTGGTTTGTTATTGAAGTTTGGTACTGTTGGTTTTGTTCGTATTATAAAGAGTCTTAGTTATTGTCATATTAATTATTGGTTTTTTTTTTCAGTTTTGGGTATGTTTATTTCTTGTTTTGTTTGTGTTTTTCAGAGTGATTTTAAGTCTTTAGCTGCTTATTCTTCTGTTGTTCATATGAATTTTTTGTTGTTTTTTCTTTTGTTTTTTGGTTTATATTCTAAAACTGGTAGTTTTTTAATAATGGTTTCTCATGGATATACTTCTTCTGTTATGTTTTATTTTATTGGTGAGTTTTATCGTTCTTTAGGTAGTCGAATGATTTATTTTTTGAATAGTTTTATGTCTTCTAGTTTTATTTTTTCTTTTTTAATTTCTTTGGTTTTTTTATCTAATTGTGGTATACCTCCTTCTATTTCTTTTTTTTCTGAGTTTTTTTCTTTTTCTGGTTTTTTTTCTTTGTTTTATAATGTTTTTTTTTTGGTTTTTTTTTATTTTTTTGTTTCTTTTTATTATTGTGTTTATATTATTGTTATTTCTTTTTTAGGTAAGAAGTTTTTTTTTTTTAAGAGTTGATTTTTTTTTTGATCTCTCCCTTTAATTTTTTTTTGTTTTAATGTTTTTAGTTTTTTTTTGTTTTTTTAATAGATTTAAGTTAAGTTAAACTATTAGTCTTCAAAACTAAAAATTTTATCTATAAGGTATTTAGTAGGAATTTTCTATATCCAATTGCGGTTTGGAAGTTTTTTTACCTTAACAAATTTTAGGCGAGTCTTCTAAACTTGTTTTGGGTTTTCCCGTTTGTTTTTTAAGTTTTTTCATAATTTCCATGTTTTAAGCTTTTCTACTTATCCTTTTTTTATGTTTATTTCTTTAAGTTCTCTTTTTTCTTCTTTTGTTGTTTTTTTCAAGTTTGGTATTTTCTTTTTTCTTTTTTTTTCTTTTTTTTCTTTTTTATTTCTTATTTTTTGTTGGTTTAAAGATATTTGTATGGAGGGTCTTTGTGGTTATCATAATTTTTATGTTATAGATGGTTTTAAGTTTGGTTTTGTTTTGTTTATTTTTAGTGAATTTATGTTTTTTTTTAGTGTTTTTTGGTTTTATTTTGATTCTGCTTTGGTTCCTGCTCATGAGATTGGTTGTGGTTGGGGGTTTTTTGGTTTGGATAAGATTAATCCTTTTGGAGTCCCTCTTTTGAATACTGTTATTCTTCTTAGAAGTGGTGTTACTGTTACTTGGTCTCATTATTGTCTTCTGAATAATTTTTATTGTTTAGATGGTTTAATTTTGACTATTCTTCTTTCTTTTATTTTTATTTTAGTTCAGTTTTTCGAGTATAAGAGTTCTAGTTTTTCTATCTCTGATGGTGTTTATGGTAGTATTTTTTATTTTTCTACTGGTTTTCATGGTTTTCATGTTATTTTAGGTGCTGTTTTTCTTACTTATAATCTTTTTCGTTTTTTATTTTATCATTTTAGTTATTCTCATCATTTAGGTTATGAGTTTTCTATTTTATATTGGCATTTTGTAGATGTTGTTTGGTTATTTTTATTTGTTTTTGTTTATTGGTGAGGTTATTAGGTTTTATTTTTACTTTTTGGATTTTTTTAATTTTTTTGATTTTTTTCTTTTTGTTTTTGTTTTACAGTTTATTTTTTGTCAAAAGGATAGTTTAATTAATGTTTTTTTTAATAAGTTTTTTTCTTTTTTAGTTGGTGTTTTTTCTTATAATTCTTCTTGTTTCATTAGATATATTTTTTCTTCTTTTATTTTTGTTTTTTTGTTGATTTGTTGTTTTGGTGGTTATTTTAGTTATTCTTTTTGTCCTTTAGGTATTATTGAGTTTACTTTTTTTTTTTCTTTTGTTTCTTGATTTTCCACTTTTTTATTTTTGATTTCTAGTCAGAAGTTTTCTGTTTATATGAAGAAGTCTGGTGATGGTTTTTTTAAGACTTTTTTTTTGTTATTTGTTGAGATTATTAGTGAGTTTAGTCGCCCTATTGCTTTGAGTGTTCGTTTGTTTGCTAATATTATAGTTGGTCATGTTATTAGTGCTTGTTTTTATGTTTTTTTTGAGTGTGTTTTTGGTTTTTCTTTTTTAATTGTTTTTGCTATTGTTTTTGAGTGTTTTGTTTTTATTTTGCAGAGTTATATTTTTTCTCGTTTAATTTATTTATATATTAACGAGTAGCTTTTTAGTTTATTTAAAATTTTTACTTGTGGTGTAAAAGAAATTTGAGCTTTGTAAGTTAGTTTAAGTAGAATTTTTGTTTTTGGTACAAATGGTTATCTTACATTGAGGATTATTTTAATTTAGAATATTTAGCTGTTAACTAAAAGGTTTATCTTCATAAGAGTTTAGTTTATATTTAAAATATTAAATTGTAAATTTAAAGTTTTTTGCTCTTGCAGTAATTAGTTTAATTAAAATATAACATTTGGATTGTTAAGTTTTTTTACTGATTTTTCTTTTATTTTTTTGTTATTATTGTTTTTTTTTTAAATTGTTTTATTTGTAATATTGTTTTTTGATGAAGTATTTTTTTTTTAATGACTCTTGTTTTTGTTTTTTTAAATTTTAATAATTCTTATTCTTCTATTAATTATTTTATTTTTCAGGAGTTTCTTGGTTTGCTTTTTGTTTTTTTTTCTTTTGGTGTTCTTCAATTTTTTATTATTTTATTAAAAGTTGGTGTTTCCCCTTTTCATTTTTGGTGTTTAAATATTTTTAATGGTCTTAGAGGTTTTAGTACTTTTTGATTTCTTACTTTCCAGAAGTTACCCTATCTTCCTGTTTTTTCTTTTATTTTCGATTATAGTTTTTTTTTTTTTCTTGTTTTTGGTATTATTTTTTGTTATTTTAATCTTTTTTTTTGTAAATCTTTTAAGAGCATAGTTTTTATTTCTTCTGTTGAGTCTTTTAATTGGTTATTGATTTCTCTTTTTTCTTCTTTGTTTTCTGGTTTTTTTTTGTTTCTTTATTATGTTTTTGTTATGTTTTTTTTGTTGGATTATAGTTCTACTAAAGGTTATGATTTTTATAATTGGGAGTTGGTTTTTCTTTTTATGAATTTTCCTATGACCATTACTTTTTTTATTAAAATTTTTTCTATTATTTTTTTTTTAAATATTAGTTCTTTTTATTTGTTGTTTGTTTTATTTTTAATGGTCTTTTCTGTTTTTGGTTTTGGTTTTTGGTTTTTTAATGTTGGTTTAAAATTTAGTTATTATGGTTTTTATAATTTTAGTTTTTTTTATTTTGTTTTTTTTCCTTTGATGTTTTTTTGTCTTTTTTAAAAGAGTTTTAGTTTATATAGAATATATCACTTACAATGATGGGGTTTAAACTCTTACCAATTTAGTAAAATTTTATTATATTGCTTTGATATGGCAAAGTTCTTTTTGATTTGGTATTTTTTGTTTTGTTTTTAGTAGCTCTTTTTTCTTTTTTGTTTGCTTTTTTTTTTTATTTGTTTGTTTGTTTTGTTTCTTTTTTTGATTTTTATTTTTGTAAGTCTTCTTCTTTTGAGAGTGGTTTTATGAGTGTTGGTTTAATTCAGAATTCTTTTAGAATTCACTTTTTTGTTATTATAATCATGTTTGTTGTTTTTGATTTGGAGATTGTTATTTTTATTGGTATTCTTATTTCTGATTTAAATTCTTTTGTTTGTTTTTTTTTTTTGTTTTTTTTTTTGTTCTTGTTTTTTTATATGGAGTGGTATTATGGTAAGCTTGTTTGGAATTTTTAATAGTAAAAAACTTTATTATAATTTAGTATATCTCGTTGTCGTTGAGAAGGTTTTAAGTTTTATCTTATTATTATATTTTTTTTTTTTCTTGTTTTTAGTATCAAAAGCCGATTGGGGTTTTGATATATTATATATTATATATTATAAAAATAATATAAATATAATATATTTATTAATTATATTTATATATAAATAATTATATTTATATATATAAATAATTATATTTATATTATTTTTATTATGTATGTATGTATATTTATGTTGATATTAATTAGTTAATATCATATCCTTTATTTGGGATAATTGTTTGAGGAGAATTTTATTAATTAGGTAAACTTGTTTCATTTAAGCTGATAAACTTTGAACTTTTTTAAGTTTTCAAAGTTTCAGGAAAACAAGTTTACCTAATTAATGATTTTATTTTAATTGAAATTATATGTCTATAAGTCCAATTAAAATAAAATTTTGTAGTATAAWTGTATNNNNNNNNNNNNNNNNNNNNNNNNNNNNNNNNN
>Myanmar_Human_MyHTB122-2
ATCGTTTATTTTTCGATTTTTTTATTTATGATTTTGCTGGTTTTTTTTGTTGTTTTTTTTGTTATACAGAGTATTGCTTTTATTACTTTATATGAGCGTCATTTGTTGGGTCTTAGTCAATCTCGACTTGGTCCTACAAAGGTAGGTTTTTTTGGTGTTTTTCAGGCTATTGTAGATGGAGTTAAGCTTTTAAGTAAAGAACAATTTTTACCTTATAATTCTTCTTATTTTTTTTTTTTGTTTATTCCTTTTGTTTCTTTTTGTTTGATATATTTGGAGTGGTTTGTTCTTCCTTTTTTTTTTGATTTTTTTACTTTTAATTATTCTGTTTTGTTTTTTCTTTGTTTGGTTGGTTTTTCTGTTTATACTACTTTAATTTCTGGAATTGTTTCTAAATCTAAGTATTCTATAATCGGTTCTATTCGTGCTAGTAGTCAGAGTATTTCTTATGAGATTTCTTTTACTTTTTTTGTTTTCTGTGTTGTTCTTCATGTTGGTGTTTTTAGTTTTTTTAGTTTTTTTAGTTTTAGTATAGTTGTTCTTTTTTTTCCTTTTCTTATTATGATTATTGGTGAGCTTAATCGTGCTCCTTTTGATTTTTCTGAGGGTGAGAGTGAACTTGTTAGTGGTTATAATATTGAATATTCTAGTGTTGCTTTTGTTCTTTTGTTTTTGAGTGAGTATGGTGTTTTAATTTTTTTTTGTGTTCTTTTTTCTTTTTTATTTTTTGGTGGTTCTGTTTTTATGTCTTTTTTTATTTTTTCTCTTTTGATTTTTATTCGTAGTTCTTTCCCTCGTTATCGTTATGATTTGATGATAGGTTTTTTTTGATTTGTTATTTTACCTATTTCTATGATTTTGTTTTTATTTTTTTGTTTGTTATTTTTTTAGGGATTTAGTTTATATTAAAATGTTTGTTTTGCATACAAAAGAATTTTTTCTCTGGATTTTTTTTTTTAGTCTATAGATTTGATTATGGTCATTGTAATGATAAAATGGTGTTATATAATTTTTAATCACTTGAGTGGACAATGTTTTTCTATCCCGGCAATGTATTGCTTGTATAAACTCAGTACCAGAATAATCGGATAGACTGAGTAAGCTTATACCCTAAATGTGTTTTGGCCATGGTTTTTTTTTTGATTTTTTTACAACTGTTTAGTGCAATGTGCAGTTTTTTTTTGTTGTTTTATCTTGGTCAATAAGATTAGATAAATGACCTGGATTAGTACCCAGTTAATCTAAATTTAAAAGTTGCAGGAGTAAAGTAATATTTAAACTGTAATAATATTGGCGGATTTTTTAATTATCTTTGGAGGTTGAGCTGTAATTGAGAACCCTCATTATCAGCTTTGATTTTTGTCGCATGTATGATCGTTTATGTCCTTCTTAAAGAGGTGCATTAAAGATTATTTGGTGTTTAATCAATGATATCTATTAAAACAGATAAATACCTGGTATATATCAAAGTTTTCGTTTGACCTACAATATCTTATGTTTCGGATAAGGGGGAGAGATTTTCCTTTGAAGTTGTAAAAGACAGTAAATGCTTTTTAATGTAGCATTGAAGTATTTAGAGAAATCGTACAAATCATCCATCAATTGCCCACAGGGGAGTAAGTTGTAGTAAAGTAGGTGTAGGGGAATCTGTACCTAGTTTAAGTTGGTTATATTTTAATAATTTGGTTTTTTTCCAAGTGTTTTTTCCTTCTTTAATAAGTTAGTATATTTCAGTACATTGGGTTCATATCCTAAAGGAGAATTTTCACTTATTTTTTATTGTTTTTTTTATTTAATTTTTTCTTTTTTAAGGGGGTAGTTTTAAGGTTTTTGGGAGTTATTAGTATAAGAAGTATTTTTAATTGCAAATTAAAAGGTTAATAGCTTTTTTTATTCTTTTAAGTTTTTAAATGTTCCTGTTAGTTTTTCTTTATCTGTTTTTTGAAATTTTGGTAGTATTTTGGGTATGGTTCTTTTTTTCCAGATTTTTAGTGGTTTGTTTTTATCTTTTTATTATGTTGCTGATGGTTTTAATTCTTTTTCTAGTGTCCAGTATATTATAAGTGATGTTAGTTTTGGTTGGGTTTTTCGTATTTTGCATTTTAATGGTGCTAGTTTATTTTTTTTTTTTTTGTATTTACATTTTTTTAAGGGTCTTTTTTTTTGTAGTTATCGTTTGTCTGGTACTTGGATTATTGGTTTAACTATTTTTTTTTTTGTTATAATGGAGGCTTTTATAGGTTATGTTTTAGTTTGGGCTCAGATGAGTTTTTGAGCTTCTGTTGTTATTACTAGTCTTTTAAGTGTTATTCCTTATTTTGGTTTTTCTATTGTTTATTGAATTTGGAGTGGTTTTTCTGTTGTTAATTCTACTCTTAAGTTTTTTTTTGTTATCCATTTTTTAATGCCTTGATTGGTTTTTCTTTTAGTTTTTGTTCATTTATTTTTTTTACATTCTACTGGTAGGACTTCTGTTTTATATTGTCATGGTGATTATGATAAAATTAGTTTTTTTCCTTACTATTTTTATAAAGATTCTTATAATTTGGTTGTTTTTTTTCTTTTTTTTATTTTTTCTTTTTTTTTTCCTTTTTTACTTGGTGATCCTGAGATGTTTGTTGAGTCTGATCCAATGGTTAGACCTGTGCATATTGTTCCTGAGTGATATTTCTTATTTGCTTATGCTATTTTGCGTGCTATTCCTAATAAAGTTTTAGGAGTTTTTTTTCTTGTTTTTAGTATTTTTATTTTTTATTTTTATGTTTTTTTTAATAATTATTACAGTGTTCTTGATAACTTGAATTTTTTTTTGGTTGTTTTTTTTATTTTGGTTTCTGTTTTTTTAAGTTGATTAGGTCAGTGTCATGTTGAATATCCTTTTATTGGTTTGAGAGTTGTTTTTTCTTTTTTGTATTTTTTTTTTGCTTTTTTAATTGTTTTCTCTCGATTTTTAACTAAATTTATTTTTTCTTAGTAAACTTAGTATAATTTATTATATTGGATTTAGGATCCTGAGATTTTTGTTTACTTTTAACTATTTTCAAGGTTACATGATAGGTTTTTCTAATAATTATCTTTGTAGATATATGGATTGGTTTCATAATTTTAATTGTAGTTTGTTATTTGGTGTTTTATTTTTTGTTTTTATAGTTATTGTTAATCTTTTTGTTAATTCTTATTATTTTAAGAGTCATAATATTGAGTATCAATTTGGTGAGTTTTTGTGTAGTTTGTTACCTTTATTTATTTTGGTTTTTCAAATGTTTCCTTCTTTGTCTTTGTTGTATTTTAGTGGTTTGTCTTATTTAGATAGTAGTTTAACTGTTAAAGTTGTTGGTCATCAGTGGTATTGAAGTTATGATTATAGTGATATCGGTGTTGAGTTTGATTCTTATATGAAGTCTATTGATTCTTTATTGATTGGTGAGCCTCGTTTATTAGAAGTTGATAATCGTTGTGTTGTTCCTTGTGATACTAATATTCGATTTTGTATTACATCGGCTGATGTTATTCATTCTTGATCTCTTCCTTCTTTTTGTATTAAACTTGATGCTATGAGTGGTATTTTAAGTACTGTTACTTGTAGTTTTCCTATGGTTGGTGTTTTTTATGGTCAGTGTTCTGAGATTTGTGGTGCTAATCATAGTTTTATGCCTATTTGTTTGGAGGTTTCTTTATTGGAAAATTTTAAAGATTGATGTTATTTAATGTCTAGTTAATTTTGAGGTATTAGTATATTTTAGTATTATTCTTTTTCGAGGAGTCGGATTTATACCTTTATTGAATTAGCATAATTTAATGTATTTGTTTTAAGCGCAAAAGATTTTATTCAATTTTACTCTTTTAGTTTATAAAAAATATGACTTTGAAGCAGTTAAGAATCATAGAGTATATTTTTTTTTTATATATATATTAGTATTGCATACTATGTTAGGATATTTTCAAAGATTTTGATAAATAGAAACAAAGTGTTTAAGGTGTAGTTTTTTTTTTTGTTACAAAAATAATTTTACTACTCTTAGTGTTGATACATCGGACTTTGTGATATCTGTTTTTAATTTTTATATTAGAAAATTATATATTGTTTTTTTTTTTTGTAGTTTTAATAATTTGAAGTTTTTTTGTTTTAAGTTTTATAACTTTACTACTTTCCTTTTYTTTTTTTTTTTTTAATTATAATTCTTTATAGTTTTTATTATCTAACAATTAGTAAATTAATAAATTATGTTTTTTTTTTTAATATAAATGAATTACTAATTATCTGGTCAAATGTTTATTAAAGACTTAGGATTTATATTAAATCTGTCTTCTGCCCTATGGTTTTTTTAAATGGCAGTCTTAGCGTGAGGACATTAAAGTAGCAAAATAATTTGTGCTTTTATTGGGTTCGAGTATGAATGAAGTTTTGGCTGGTGATATTTTTTTTTTTTTTTGAATTTAATATACATCTAAAAAGAGATGTTTATAATAAAACAAAGATAAGTCTTCGGAAATTTTATTTCTATTAAAAATTTTTTTTTTTAGTAATTTATCTAGGGAAGATTATTATATAATTTTTTTTCACTATTTTTAATTTAAAAAATTACTCCGGAGTTAACAGAAAAACATGCCTTATGTAGTTCTTATATTTTGGTAAGTTTTACATCGATGTTGTATCTTTATTAGCTGAAGAGGAGAAATTTCAGTTTTTTAGACTGTTCTTCTTTTAATAAATAAAACGTGATATTAGTTTAATTCATCGTGAGATAGAATTGTTTATCTTGTTTATTATTTTTTTTTATCGGGATTAGTACGAAAGGAATTTCATTATAATTTTAAATTTTTTAATCTTTTTTTTAATTTTTTTTGTTTATTTTTTTCTTGTCTTAGTTTTCTTGTTTTTGATCCTTTAAAGAGTGCTTTTTTTTTAGTTCTTTCTTTAATTTTTTTGGTTTTTTTTATTTCTTTTGGTTTTTATGTTTGGTTTTCTTATTTTATTTGTTTGATTTTTTTGAGTGGTATTTTTGTTATCATTGTTTATTTTTCTAGTTTTTCTAAATATATTTATGTTAATATTAATTTTTTTTTTGTTCTCTTTGTTTTCTTGTTTTTTTTTTTTTATTCTTTTTTTTTCTTTTTAGATCCTAGTTACCATAATTCTTTAAATTTTTTTTATTATGATTTGTTTTTTTCTTTTATTTTTTGAGTTGTTTTTTGTTTGTTTTTTTTTATAAATTTTATTAGTTTTTTTCTTTGTTTTTCTGGTGCTCTTCGACTATATTAATTTTGGTTTATTAGTATAATGAGTATATTTGATTTCCAATCAAATGGTTATTAAACTATGCTATTTTAGTTTATATAAAATGTCTGATTTGTAATTAGAAGAATTTTTAGCAACTTTCTAGTTTTTGTTTTTTATAGTACTAATCATAAAGATATTGGTAGTATTTATTTAATTTTTGGTTTATGAGCTGGTATAGTTGGTTCTGCTCTTTCTATAATTATTCGTATCGAGTTAAGTAAGCCTGGTATGTTTATTGGGGATGGTCAATTGTATAATTCTATTTTAACTGCTCATGCTATTTTGATAATTTTTTTTATGGTTATACCTAGTATGATTGGTGGTTTTGGTAATTGAATGGTTCCTTTAATATTAGGTGCACCTGATATAAGTTTTCCTCGATTAAATAATATTAGTTTTTGATTGTTACCTGCTTCCATTTTTTTGGTTTTTTTGGCTTGTTTTGTTGATAATGGTTTAGGTACTAGTTGAACTATTTATCCTCCTTTATCTACTTCAGGTCACCCTGGTTCTAGTGTTGATTTGGCTATTTTCAGTTTACATCTTTCTGGTGTTAGTTCTATTTTAGGTGGTATTAATTTTATGTGTACTGTTAAAAATTTACGTTCTAGTTCTGTTTCTCTTAATAATATGAGTTTATTTATTTGGACTATTTTTGTTACTGTTTTTTTATTGGTTTTGTCCTTACCTGTTTTAGCTGGTGCTATTACTATGTTGTTAATTGATCGTAATTTTAATGGTTCTTTTTTTGATCCTAGTTTTGGTGGTAATCCTTTGATTTATCAGCATTTGTTTTGGTTTTTTGGTCATCCAGAAGTTTATATTTTAATTTTACCTGCTTTTGGTATTATTAGTCAATGTACTTTGTATTTGACTGGTAAAAAAGAAGTTTTTGGTTATTTGGGTATGGTTTATGCTATTTTAAGTATTGGTTTAATTGGTTGTGTAGTTTGAGCTCATCACATGTATACTGTTGGTATGGATTTTGATTCTCGTGCTTATTTTACTGCTGCTACTATAGTAATTGCTGTACCTACTGGTGTAAAAGTTTTTAGATGGTTAGCTACTTTTTTTGGTACTGTTATAGTTTATCAACCTTTGTTATTTTGAGTTATAGGTTTTATTTTTTTATTTACTATTGGTGGTTTAACTGGTGTTATATTATCTAATTCTAGAATTGACATTATTTTACATGATACCTATTATGTAGTATCTCACTTTCATTATGTTTTAAGTCTTGGTGCTGTTTTTGGTTTGTTTGCAGGTGTTACTTTGTGATGATCTTTTATTACTGGTTTTGTTTTGAATAAAATTTATATGTATTCTGTTTTTTTTTTATTTTTTATTGGAGTTAATATGACTTTTTTTCCTTTACATTTTGCTGGTTTACATGGTTTCCCACGAAAATATGTGGATTATCCAGATGTTTATTCTTTTTGAAATGTTTTATCTTCCTTTGGTTCTCTTATTAGTATTTTTTCTCTTTTTTTTTTTGTTTTTGTTCTATTAGAATCTTTTATTAGTTATCGTGTTTTAGTTGTTGATTATTTTAATGGTGTCAGACCTGAAAATACTAATTTAGGTTATAATTTTTACCATAGTTTCCAAGATGGGGTTTACTTGAGAGTACCTCATAATTAATTGTTTTTATTTTTTATTGGTATTTTTTTCCTTTTTTATAAATTTCGACGTTTTATTTTTGTTATTATTTCTTTTGAATTTTTAATGATGGGAGTTTTTTATTTGTTTTCTTTTTTTTTTGGTTTTTTTTCTTTTTTTTACTTTTTATGTTTTAGTGTTTTTTGTAGTCTTATGGGTGTTGTTTTAATAGTTTATTTTATTAAGTTTTATGGTTGTGATTATGTTTTTTTTTAAAATCACATARTATCAAACCCCAATTGAGTGGTTAGCTTAAGTTTAAAGCACCGGATTTTTAATCCGGGGATTAATCTGCTTAAAACTGTTTTTATTTTGATTTGAAATCAAAATTTGGATTTTTCCGCAGTTTTTGTCTTTATTTTTGATTTTTTTTTATTGTTTTTTGTTTTTGTTTTTTGTTTTTGTTTTTTGTTTTGTTTTTGTTTTTTGTTCCTTTTTTTAAGTTTTCTTTCTTTTTTTTTGATTTTGGTTTTATTGTTTTTAAGTTTAATTTTTATTTAAATAGTATTGTTTTTTCTTTTGTTTTGATTTTGATTTCTGTTAGTGTTTTTTTTTATAGTCTTTATTATCTTAATATGGAGATTAATTTTTTTTATTATTTTTTTGTTTTGCTTGTTTTTATTTGTAGTATATTTTTTTTGGTTTTTTGTGATAGTGTTTTTTTTGTTTTGCTTGGTTGAGATTTGTTAGGTATTTCTAGTTTTTTTTTGGTTCTTTTTTATAATAATTGGGATAGTTGTAGGGGTTCTATAAATACTGTTTTAACCAATCGTATGGGTGATTTTTTTATTTTTGTTTTTTTTTCTTTGTCTTTTTTTACTTTTTTTAATTTTTTTAGTTTTTCTTATTTTTGTTTTTATTCTTCTTTTTTTCTTGTTTTGGCTGCTTTTACTAAGAGTGCTCAGTTTCCTTTTGGTGGTTGATTGCCTAAGGCAATAAGTGCTCCTACTCCTGTTAGTTCTTTGGTACATAGTAGTACTCTCGTCACTGCTGGTATTGTTTTGATGATTAAATTTAATGTTATTATTATGAGTTCTTTTCTTTTGAAGTTGGTTCTTGTTTCTGGTGTTTTTACTATGTTTTTTTCTAGTTTTTGTGCTTTATATGAGAATGATTTAAAGAAGGTTGTTGCTCTTAGTACTTTATCTCAAATGGGTCTTTCTATGGTTTCTTTTGGTTTTGGTTTGAGTTTTCTTTGTTATGTTCATTTATTGAGTCATGCTATTTTTAAGAGTTGTCTTTTCATACAGATTGGTTATTTGATTCATTGTTCTTTCGGTCAACAGGATGGTCGTGGTTATTCTTTTGGTAATTTACCTTATTTTGTTCAGCTTCAGATTTTGATTACTCTTTTTTGTTTGTGTGGTTTGTTTTTTTTGAGTGGTTCTGTTAGTAAAGATTATATTCTTGTTTATTTTTTTTCTAATTATTTTATGTTGTTTTTTTCTTTTTTTTTTTTTATTTCTGTTTTTATTACTTTTTTATATAGTTATCGTATTTGAAGTAGTCTTTTTTTAACTTTTTTTAATTCTTTATATTATAGTTGTAGTAGTCTTTTGTTTTTTTTTATTAGTATTCCTTTGGTTTTTTTTTCTTTGTTTTTTATTTGGTGATTGAATCTTAATTTTTTTAGAATTCCTGTTGTTTTTGTTTATATTGATTTTTATTTTTTTTTTTTTTTTATTTTATTGTTCTTGTTTTTTTATTTTGTTGTTTTTAAGTTTTTGTCTTTTTCTGTTTATTGTTTTTTGATAGATTATTTTCCTATTTTGTTTACTCGTTTTTTTTATGATTTTAAGTTTTTTGATTTGTTTTTGAATAAGTTAAATTTTACCTTTTTCTCTTTTTTTTCTTTTTCTAGTTTTGTTTCTATATCTTTTTATTTTAATAAGTTTAATTTTTTAGTTGTTTTTATTTTTCTTATTTTTGTTGTTTTTTAGGTATCTAATTTATTTTTTTAGTTTTTTAAAGTTTTTTTTTTTWTTGATTTTTTTTTTTTTTTATGATTTTTTTTTTTTGTTTTTTTCTTTTGCTTTTTGTTTTTTTTGTTTTAGTTTTTTTTGTTGGTCTGGTAATTTTTTTTTAATTGATTCTTATTTTTATGTTGCTGTTTGTTTTATGTCTGTTTTTATTTTTTCCTTGGTTTTGGTTTCTGAGCGTCATCGTGTTATTGTTTTTTTTTCTAAGGTTCTTTTGGTTATTTCTTTTTTTTTTTTTTTTTCTTATAGTGTTTTTTATTTGTATGTTTTTTTTGAGCTTTCTATGGTTCCTATTATTATTTTAATTCTTGGTTATGGTTATCAGATTGAGAAGGTTAATTCTTTTTTTTATCTTGTGTTTTATGCTACTTTTTGTAGTGTTCCTTTTCTTTTTGTTTATTTTAGTTTGGATTTTTTTTTTGTTGTTCCTTATTTTGATTGTTTTATTTCTTGAGAAATGGTTTTTATTATTAGTTTGGCTTTTATAATGAAATTTCCTGTTTTTTTTTTACATCTTTGGTTACCTAAAGCTCATGTTGAAGCTCCTACTTCTGCTAGTATTTTATTAGCTGGTTTGTTATTAAAGTTTGGTACTGTCGGGTTTGTTCGTATTATAAAGAGTCTTAGTCATTGTCATATTAATTATTGGTTTTTTTTTTCAGTTTTGGGTATGTTTATTTCTTGTTTTGTTTGTGTTTTTCAGAGTGATTTTAAGTCTTTAGCTGCTTATTCTTCTGTTGTTCATATGAATTTTTTGTTGTTTTTTCTTTTGTTTTTTGGTTTATATTCTAAAACTGGTAGTTTTTTAATGATGGTTTCTCATGGTTATACTTCTTCTGTTATATTTTATTTTATTGGTGAGTTTTATCGCTCTTTAGGTAGTCGAATGATTTATTTTTTGAATAGTTTCATGTCTTCTAGTTTTATTTTTTCTTTCTTGATTTCTTTGGTTTTTTTATCTAATTGTGGTATACCTCCTTCTATTTCTTTTTTTTCTGAGTTTTTTTCTTTTTCTGGTTTTTTTTCTTTGTTTTATAATGTTTTTTTTTTGGTTTTTTTTTATTTTTTTGTTTCTTTTTATTATTGTGTTTATATTATTGTTATTTCTTTTTTAGGTAAGAAGTTTTTTTTTTTTAAAAGTTGATTTTTTTTTTGATCTCTTCCTTTAATTTTTTTTTGTTTTAATGTTTTTGGTTTTTTTTTATTTTTTTAATAGATTTAAGTTAAGTTAAACTATTAGTCTTCAAAACTAAAAATTTTATCTATAAGGTATTTAGTAGGAATTTTCTATATCCAATTGCGGTTTGGAAGTTTTTTTACCTTAACAAATTTTAGGCGAGTCTTCTAAACTTGTTTTGGGTTTTCCCGTTTGTTTTTTAAGTTTTTTCATAATTTCCATGTTTTGAGCTTTTCTACTTATCCTTTTTTTATGTTTATTTCTTTAAGTTCTCTTTTTTCTTCTTTTGTTGTTTTTTTTAAGTTTGGTATTTTTTCTTTTCTTTTTTTTTCTTTTTTTTCTTTTTTGGTTCTTATTTTTTGTTGGTTTAAAGATATTTGTATGGAGGGTCTTTGTGGTTATCATAATTTTTATGTTATAGATGGTTTCAAGTTTGGTTTTGTTTTGTTTATTTTTAGGGAATTTATGTTTTTTTTTAGTGTTTTTTGGTTTTATTTTGATTCTGCTTTGGTTCCTGCTCATGAGATTGGTTGTGGTTGGGGATTTTTTGGTTTGGATAAGATTAACCCTTTTGGAGTTCCTCTTTTGAATACTGTTATTCTTCTAAGAAGTGGTGTTACTGTTACTTGGTCTCACTATTGTCTTTTGAATAATTTTTATTGTTTAGATGGTTTAATTTTGACTATTCTTCTTTCTTTTATTTTTATTTTGGTTCAGTTTTTTGAGTATAAGAGTTCCAGTTTTTCTATTTCTGATGGTGTTTATGGTAGTATTTTTTATTTTTCTACTGGTTTTCATGGTTTTCATGTTATTTTAGGTGCTATTTTTCTGACTTATAATCTTTTTCGTTTTTTATTATATCATTTTAATTATTCTCATCATTTGGGTTATGAGTTTTCTATTTTGTATTGGCATTTTGTAGATGTTGTTTGGTTATTTTTATTTGTTTTTGTTTATTGGTGAGGTTATTAGGTTTTATTTTTACTTTTTGGATTTTTTTAACTTTTTTGATTTTTTTATTTTTGTTTTTGTTTTACAGTTTATTTTTTGTCAAAAGGATAGTTTAATTAATGTTTTTTTTAATAAGTTTTTTTCTTTTTTAGTTGTTGTTTTTTCTTATAATTCTTCTTGTTTGATCAGATATATTTTTTCTTCTTTTATTTTTGTTTTTTTGTTGACTTGCTGTTTTGGTGGTTATTTTAGTTATTCTTTTTGTCCTTTGGGCATTATTGAGTTTACTTTTTTTTTTTCTTTTGTTTCTTGATTTTCCACTTTTTTGTTTTTGATTTCTAGTCAGAAGTTTTCTGTTTATATGAAGAAGTCTGGTGATGGTTTTTTTAAGACTTTTTTTTTATTATTTGTTGAGATTATTAGTGAGTTTAGTCGTCCTATTGCTTTGAGTGTTCGTTTGTTTGCTAATATTATAGTTGGTCATGTTATTAGTGCTTGTTTTTATGTTTTTTTTGAGTGTGTTTTTGGTTTTTCTTTTTTAATTGTTTTTGCTATTGTTTTTGAGTGTTTTGTTTTTATTTTGCAGAGTTATATTTTTTCTCGTTTAATTTATTTATATATTAACGAGTAGCTTTTTAGTTTATTTAAAATTTTTACTTGTGGTGTAAAAGAAATTTGAGCTTTGTAAGTTAGTTCAAGTAGAATTTTTGTTTTTGGTGCAAATGGTTATCTTACATTGAGGATTATTTCAATTTAGAATATTTAGCTGTTAACTAAAAGGTTTATCTTCATAAGAGTTTAGTTTATATTTAAAATATTAAATTGTAAATTTAAAGTTTTTTACTCTTGCAGTAATTAGTTTAATTAAAATATAACATTTGGATTGTTAAGTTTTTTTACTGATTTTTCTTTTATTTTTTTGTTATTTTTGTTTTTTTTTTAAATTGTTTTATTTGTAATATTATTTTTTGATGGAGTGTTTTTTTTTTAATGACTCTTGTTTTTGTTTTTTTAAATTTTAATAATTCTTATTCTTCTATTAATTATTTTATTTTTCAGGAGTTTCTTGGTTTGCTTTTTGTTTTTTTTTCTTTTGGTGTTTTTCAATTTTTTATTATTTTATTAAAGGTTGGTGTTTCTCCTTTTCATTTTTGATGTTTAAATATTTTTAATGGTCTTAGAGGTTTTAGCACTTTTTGATTTCTTACTTTCCAAAAGTTACCCTACTTTCCTGTTTTTTCTTTTATTTTTGATTATAGTTTTTTTTTTTTTCTTGTTTTTGGTATTATTTTTTGTTATTTCAATCTTTTTTTTTGTAAATCTTTTAAGAGCATAGTTTTTATTTCTTCTGTTGAGTCTTTTAATTGGTTGTTAATTTCTCTTTTTTCTTCTTTGTTTTCTGGTTTTTTTTTGTTTCTTTATTATGTTTTTGTTATGTTTTTTTTGTTGGATTACAGTTCTGCTAAGGGTTATGATTTTTATAATTGGGAATTGGTTTTTCTTTTTATAAATTTTCCTATGACTATTACTTTTTTTATTAAAATTTTTTCTATTATTTTTTTTTTTAATATTAGTTCTTTTTATCTATTGTTTGTTTTATTTTTAATGGTTTTTTCTGTTTTTGGTTTTGGTTTTTGGTTTTTTAATGTTGGTTTAAAATTTAGTTATTATGGTTTTTATAATTTTAGTTTTTTTTATTTTGTTTTTTTTCCTTTGATGTTTTTTTGTCTTTTTTAAAAGAGTTTTAGTTTATATAGAATTTATCACTTACAATGATAGGGTTTAAACTCTTACCAATTTAGTAAAATTTTATTATATTGCTTTGATATGGCAAAGTTCTTTTTGATTTGGTATTTTTTGTTTTATTTCTAGTGGCTCTTTTTTCTTTTTTATTTGCTTTTTTTTTTTATTTGTTTGTTTATTTTGCTTCTTTTTTTGATTTTTATTTTTGTAAGTCTTCTTCTTTTGAGAGTGGTTTTATGAGTGTTGGTTTGATTCAGAATTCTTTTAGAATTCACTTTTTTGTTATTATAATTATGTTTGTTGTTTTTGATCTGGAGATTGTTATTTTTATTGGTATTCTTATTTCTGATTTAAATTCTTTTGTTTGTTTTTTTTTTTTGTTTTTTTTTTTGTTCTTGTTTTTTTATATGGAGTGGTATTATAGTAAGCTTGTCTGAAATTTTTAATATAAAAAAACTTTATTATAATTTAGTATATCTCGTTGTCGTTGAGAAGGTTTTAAGTTTTATCTTATTATTATATTTTTTTTTTTTCTTGTTTTTAGTATCAAAAGCCAGTTGGGGTTTTGATATATTATATATTWTATATTATAAAAATAATATAAATATAATATATTTATTAATTATATTTATATATAAATAATTATATTTATATATATAWATAATTATATTTATATTATTTTTATATTGTATATATGTATATATATATTGATATTAATTAGTTAATATCATATCCTTTATTTAGGATAATTATTTGAGGTGGATTTTATTAATTAGGTAAACTTGTTTCATTTAAGCTGATAAACTTTGGACTTTTTTAAGTCTCAAAAGTTTCAGTAAAACAAGTTTACCTAATTAATGGTTTTATTTTAATTGAAATTATATGTCTATAAGTTCGATTAAAATAAAATTTTGTAGTATRATTNTATACNNNNNNNNNNNGTTGCATAATTTTTTTATTT
>Myanmar_Human_MyHTB122-6
GTCGTTTATTTTTCGATTTTTTTATTTATGATTTTGCTGGTTTTTTTTGTTGTTTTTTTTGTTATACAGAGTATTGCTTTTATTACTTTATATGAGCGTCATTTGTTGGGTCTTAGTCAATCTCGACTTGGTCCTACAAAGGTAGGTTTTTTTGGTGTTTTTCAGGCTATTGTAGATGGAGTTAAGCTTTTAAGTAAAGAACAATTTTTACCTTATAATTCTTCTTATTTTTTTTTTTTGTTTATTCCTTTTGTTTCTTTTTGTTTGATATATTTGGAGTGGTTTGTTCTTCCTTTTTTTTTTGATTTTTTTACTTTTAATTATTCTGTTTTGTTTTTTCTTTGTTTGGTTGGTTTTTCTGTTTATACTACTTTAATTTCTGGAATTGTTTCTAAATCTAAGTATTCTATAATCGGTTCTATTCGTGCTAGTAGTCAGAGTATTTCTTATGAGATTTCTTTTACTTTTTTTGTTTTCTGTGTTGTTCTTCATGTTGGTGTTTTTAGTTTTTTTAGTTTTTTTAGTTTTAGTATAGTTGTTCTTTTTTTTCCTTTTCTTATTATGATTATTGGTGAGCTTAATCGTGCTCCTTTTGATTTTTCTGAGGGTGAGAGTGAACTTGTTAGTGGTTATAATATTGAATATTCTAGTGTTGCTTTTGTTCTTTTGTTTTTGAGTGAGTATGGTGTTTTAATTTTTTTTTGTGTTCTTTTTTCTTTTTTATTTTTTGGTGGTTCTGTTTTTATGTCTTTTTTTATTTTTTCTCTTTTGATTTTTATTCGTAGTTCTTTCCCTCGTTATCGTTATGATTTGATGATAGGTTTTTTTTGATTTGTTATTTTACCTATTTCTATGATTTTGTTTTTATTTTTTTGTTTGTTATTTTTTTAGGGATTTAGTTTATATTAAAATGTTTGTTTTGCATACAAAAGAATTTTTTCTCTGGATTTTTTTTTTTAGTCTATAGATTTGATTATGGTCATTGTAATGATAAAATGGTGTTATATAATTTTTAATCACTTGAGTGGACAATGTTTTTCTATCCCGGCAATGTATTGCTTGTATAAACTCAGTACCAGAATAATCGGATAGACTGAGTAAGCTTATACCCTAAATGTGTTTTGGCCATGGTTTTTTTTTTGATTTTTTTACAACTGTTTAGTGCAATGTGCAGTTTTTTTTTGTTGTTTTATCTTGGTCAATAAGATTAGATAAATGACCTGGATTAGTACCCAGTTAATCTAAATTTAAAAGTTGCAGGAGTAAAGTAATATTTAAACTGTAATAATATTGGCGGATTTTTTAATTATCTTTGGAGGTTGAGCTGTAATTGAGAACCCTCATTATCAGCTTTGATTTTTGTCGCATGTATGATCGTTTATGTCCTTCTTAAAGAGGTGCATTAAAGATTATTTGGTGTTTAATCAATGATATCTATTAAAACAGATAAATACCTGGTATATATCAAAGTTTTCGTTTGACCTACAATATCTTATGTTTCGGATAAGGGGGAGAGATTTTCCTTTGAAGTTGTAAAAGACAGTAAATGCTTTTTAATGTAGCATTGAAGTATTTAGAGAAATCGTACAAATCATCCATCAATTGCCCACAGGGGAGTAAGTTGTAGTAAAGTAGGTGTAGGGGAATCTGTACCTAGTTTAAGTTGGTTATATTTTAATAATTTGGTTTTTTTCCAAGTGTTTTTTCCTTCTTTAATAAGTTAGTATATTTCAGTACATTGGGTTCATATCCTAAAGGAGAATTTTCACTTATTTTTTATTGTTTTTTTTATTTAATTTTTTCTTTTTTAAGGGGGTACTTTTAAGGTGTTTGGGAGTTATTAGTATAAGAAGTATTTTTAATTGCAAATTAAAAGGTTAATAGCTTTTTTTATTCTTTTAAGTTTTTAAATGTTCCTGTTAGTTTTTCTTTATCTGTTTTTTGAAATTTTGGTAGTATTTTGGGTATGGTTCTTTTTTTCCAGATTTTTAGTGGTTTGTTTTTATCTTTTTATTATGTTGCTGATGGTTTTAATTCTTTTTCTAGTGTCCAGTATATTATAAGTGATGTTAGTTTTGGTTGGGTTTTTCGTATTTTGCATTTTAATGGTGCTAGTTTATTTTTTTTTTTTTTGTATTTACATTTTTTTAAGGGTCTTTTTTTTTGTAGTTATCGTTTGTCTGGTACTTGGATTATTGGTTTAACTATTTTTTTTTTTGTTATAATGGAGGCTTTTATAGGTTATGTTTTAGTTTGGGCTCAGATGAGTTTTTGAGCTTCTGTTGTTATTACTAGTCTTTTAAGTGTTATTCCTTATTTTGGTTTTTCTATTGTTTATTGAATTTGGAGTGGTTTTTCTGTTGTTAATTCTACTCTTAAGTTTTTTTTTGTTATCCATTTTTTAATGCCTTGATTGGTTTTTCTTTTAGTTTTTGTTCATTTATTTTTTTTACATTCTACTGGTAGGACTTCTGTTTTATATTGTCATGGTGATTATGATAAAATTAGTTTTTTTCCTTACTATTTTTATAAAGATTCTTATAATTTGGTTGTTTTTTTTCTTTTTTTTATTTTTTCTTTTTTTTTTCCTTTTTTACTTGGTGATCCTGAGATGTTTGTTGAGTCTGATCCAATGGTTAGACCTGTGCATATTGTTCCTGAGTGATATTTCTTATTTGCTTATGCTATTTTGCGTGCTATTCCTAATAAAGTTTTAGGAGTTTTTTTTCTTGTTTTTAGTATTTTTATTTTTTATTTTTATGTTTTTTTTAATAATTATTACAGTGTTCTTGATAACTTGAATTTTTTTTTGGTTGTTTTTTTTATTTTGGTTTCTGTTTTTTTAAGTTGATTAGGTCAGTGTCATGTTGAATATCCTTTTATTGGTTTGAGAGTTGTTTTTTCTTTTTTGTATTTTTTTTTTGCTTTTTTAATTGTTTTCTCTCGATTTTTAACTAAATTTATTTTTTCTTAGTAAACTTAGTATAATTTATTATATTGGATTTAGGATCCTGAGATTTTTGTTTACTTTTAACTATTTTCAAGGTTACATGATAGGTTTTTCTAATAATTATCTTTGTAGATATATGGATTGGTTTCATAATTTTAATTGTAGTTTGTTATTTGGTGTTTTATTTTTTGTTTTTATAGTTATTGTTAATCTTTTTGTTAATTCTTATTATTTTAAGAGTCATAATATTGAGTATCAATTTGGTGAGTTTTTGTGTAGTTTGTTACCTTTATTTATTTTGGTTTTTCAAATGTTTCCTTCTTTGTCTTTGTTGTATTTTAGTGGTTTGTCTTATTTAGATAGTAGTTTAACTGTTAAAGTTGTTGGTCATCAGTGGTATTGAAGTTATGATTATAGTGATATCGGTGTTGAGTTTGATTCTTATATGAAGTCTATTGATTCTTTATTGATTGGTGAGCCTCGTTTATTAGAAGTTGATAATCGTTGTGTTGTTCCTTGTGATACTAATATTCGATTTTGTATTACATCGGCTGATGTTATTCATTCTTGATCTCTTCCTTCTTTTTGTATTAAACTTGATGCTATGAGTGGTATTTTAAGTACTGTTACTTGTAGTTTTCCTATGGTTGGTGTTTTTTATGGTCAGTGTTCTGAGATTTGTGGTGCTAATCATAGTTTTATGCCTATTTGTTTGGAGGTTTCTTTATTGGAAAATTTTAAAGATTGATGTTATTTAATGTCTAGTTAATTTTGAGGTATTAGTATATTTTAGTATTATTCTTTTTCGAGGAGTCGGATTTATACCTTTATTGAATTAGCATAATTTAATGTATTTGTTTTAAGCGCAAAAGATTTTATTCAATTTTACTCTTTTAGTTTATAAAAAATATGACTTTGAAGCAGTTAAGAATCATAGAGTATATTTTTTTTTTATATATATATTAGTATTGCATACTATGTTAGGATATTTTCAAAGATTTTGATAAATAGAAACAAAGTGTTTAAGGTGTAGTTTTTTTTTTTGTTACAAAAATAATTTTACTACTCTTAGTGTTGATACATCGGACTTTGTGATATCTGTTTTTAATTTTTATATTAGAAAATTATATATTGTTTTTTTTTTTTGTAGTTTTAATAATTTGAAGTTTTTTTGTTTTAAGTTTTATAACTTTACTACTTTYYTTTTYTTTTTTTTTTTTTAATTATAATTCTTTATAGTTTTTATTATCTAACAATTAGTAAATTAATAAATTATGTTTTTTTTTTTAATATAAATGAATTACTAATTATCTGGTCAAATGTTTATTAAAGACTTAGGATTTATATTAAATCTGTCTTCTGCCCTATGGTTTTTTTAAATGGCAGTCTTAGCGTGAGGACATTAAAGTAGCAAAATAATTTGTGCTTTTATTGGGTTCGAGTATGAATGAAGTTTTGGCTGGTGATATTTTTTTTTTTTTTTGAATTTAATATACATCTAAAAAGAGATGTTTATAATAAAACAAAGATAAGTCTTCGGAAATTTTATTTCTATTAAAAATTTTTTTTTTTAGTAATTTATCTAGGGAAGATTATTATATAATTTTTTTTCACTATTTTTAATTTAAAAAATTACTCCGGAGTTAACAGAAAAACATGCCTTATGTAGTTCTTATATTTTGGTAAGTTTTACATCGATGTTGTATCTTTATTAGCTGAAGAGGAGAAATTTCAGTTTTTTAGACTGTTCTTCTTTTAATAAATAAAACGTGATATTAGTTTAATTCATCGTGAGATAGAATTGTTTATCTTGTTTATTATTTTTTTTTATCGGGATTAGTACGAAAGGAATTTCATTATAATTTTAAATTTTTTAATCTTTTTTTTAATTTTTTTTGTTTATTTTTTTCTTGTCTTAGTTTTCTTGTTTTTGATCCTTTAAAGAGTGCTTTTTTTTTAGTTCTTTCTTTAATTTTTTTGGTTTTTTTTATTTCTTTTGGTTTTTATGTTTGGTTTTCTTATTTTATTTGTTTGATTTTTTTGAGTGGTATTTTTGTTATCATTGTTTATTTTTCTAGTTTTTCTAAATATATTTATGTTAATATTAATTTTTTTTTTGTTCTCTTTGTTTTCTTGTTTTTTTTTTTTTATTCTTTTTTTTTCTTTTTAGATCCTAGTTACCATAATTCTTTAAATTTTTTTTATTATGATTTGTTTTTTTCTTTTATTTTTTGAGTTGTTTTTTGTTTGTTTTTTTTTATAAATTTTATTAGTTTTTTTCTTTGTTTTTCTGGTGCTCTTCGACTATATTAATTTTGGTTTATTAGTATAATGAGTATATTTGATTTCCAATCAAATGGTTATTAAACTATGCTATTTTAGTTTATATAAAATGTCTGATTTGTAATTAGAAGAATTTTTAGCAACTTTCTAGTTTTTGTTTTTTATAGTACTAATCATAAAGATATTGGTAGTATTTATTTAATTTTTGGTTTATGAGCTGGTATAGTTGGTTCTGCTCTTTCTATAATTATTCGTATCGAGTTAAGTAAGCCTGGTATGTTTATTGGGGATGGTCAATTGTATAATTCTATTTTAACTGCTCATGCTATTTTGATAATTTTTTTTATGGTTATACCTAGTATGATTGGTGGTTTTGGTAATTGAATGGTTCCTTTAATATTAGGTGCACCTGATATAAGTTTTCCTCGATTAAATAATATTAGTTTTTGATTGTTACCTGCTTCCATTTTTTTGGTTTTTTTGGCTTGTTTTGTTGATAATGGTTTAGGTACTAGTTGAACTATTTATCCTCCTTTATCTACTTCAGGTCACCCTGGTTCTAGTGTTGATTTGGCTATTTTCAGTTTACATCTTTCTGGTGTTAGTTCTATTTTAGGTGGTATTAATTTTATGTGTACTGTTAAAAATTTACGTTCTAGTTCTGTTTCTCTTAATAATATGAGTTTATTTATTTGGACTATTTTTGTTACTGTTTTTTTATTGGTTTTGTCCTTACCTGTTTTAGCTGGTGCTATTACTATGTTGTTAATTGATCGTAATTTTAATGGTTCTTTTTTTGATCCTAGTTTTGGTGGTAATCCTTTGATTTATCAGCATTTGTTTTGGTTTTTTGGTCATCCAGAAGTTTATATTTTAATTTTACCTGCTTTTGGTATTATTAGTCAATGTACTTTGTATTTGACTGGTAAAAAAGAAGTTTTTGGTTATTTGGGTATGGTTTATGCTATTTTAAGTATTGGTTTAATTGGTTGTGTAGTTTGAGCTCATCACATGTATACTGTTGGTATGGATTTTGATTCTCGTGCTTATTTTACTGCTGCTACTATAGTAATTGCTGTACCTACTGGTGTAAAAGTTTTTAGATGGTTAGCTACTTTTTTTGGTACTGTTATAGTTTATCAACCTTTGTTATTTTGAGTTATAGGTTTTATTTTTTTATTTACTATTGGTGGTTTAACTGGTGTTATATTATCTAATTCTAGAATTGACATTATTTTACATGATACCTATTATGTAGTATCTCACTTTCATTATGTTTTAAGTCTTGGTGCTGTTTTTGGTTTGTTTGCAGGTGTTACTTTGTGATGATCTTTTATTACTGGTTTTGTTTTGAATAAAATTTATATGTATTCTGTTTTTTTTTTATTTTTTATTGGAGTTAATATGACTTTTTTTCCTTTACATTTTGCTGGTTTACATGGTTTCCCACGAAAATATGTGGATTATCCAGATGTTTATTCTTTTTGAAATGTTTTATCTTCCTTTGGTTCTCTTATTAGTATTTTTTCTCTTTTTTTTTTTGTTTTTGTTCTATTAGAATCTTTTATTAGTTATCGTGTTTTAGTTGTTGATTATTTTAATGGTGTCAGACCTGAAAATACTAATTTAGGTTATAATTTTTACCATAGTTTCCAAGATGGGGTTTACTTGAGAGTACCTCATAATTAATTGTTTTTATTTTTTATTGGTATTTTTTTCCTTTTTTATAAATTTCGACGTTTTATTTTTGTTATTATTTCTTTTGAATTTTTAATGATGGGAGTTTTTTATTTGTTTTCTTTTTTTTTTGGTTTTTTTTCTTTTTTTTACTTTTTATGTTTTAGTGTTTTTTGTAGTCTTATGGGTGTTGTTTTAATAGTTTATTTTATTAAGTTTTATGGTTGTGATTATGTTTTTTTTTAAAATCACATAATATCAAACCCCAATTGAGTGGTTAGCTTAAGTTTAAAGCACCGGATTTTTAATCCGGGGATTAATCTGCTTAAAACTGTTTTTATTTTGATTTGAAATCAAAATTTGGATTTTTCCGCAGTTTTTGTCTTTATTTTTGATTTTTTTTTATTGTTTTTTGTTTTTGTTTTTTGTTTTTGTTTTTTGTTTTGTTTTTGTTTTTTGTTCCTTTTTTTAAGTTTTCTTTCTTTTTTTTTGATTTTGGTTTTATTGTTTTTAAGTTTAATTTTTATTTAAATAGTATTGTTTTTTCTTTTGTTTTGATTTTGATTTCTGTTAGTGTTTTTTTTTATAGTCTTTATTATCTTAATATGGAGATTAATTTTTTTTATTATTTTTTTGTTTTGCTTGTTTTTATTTGTAGTATATTTTTTTTGGTTTTTTGTGATAGTGTTTTTTTTGTTTTGCTTGGTTGAGATTTGTTAGGTATTTCTAGTTTTTTTTTGGTTCTTTTTTATAATAATTGGGATAGTTGTAGGGGTTCTATAAATACTGTTTTAACCAATCGTATGGGTGATTTTTTTATTTTTGTTTTTTTTTCTTTGTCTTTTTTTACTTTTTTTAATTTTTTTAGTTTTTCTTATTTTTGTTTTTATTCTTCTTTTTTTCTTGTTTTGGCTGCTTTTACTAAGAGTGCTCAGTTTCCTTTTGGTGGTTGATTGCCTAAGGCAATAAGTGCTCCTACTCCTGTTAGTTCTTTGGTACATAGTAGTACTCTCGTCACTGCTGGTATTGTTTTGATGATTAAATTTAATGTTATTATTATGAGTTCTTTTCTTTTGAAGTTGGTTCTTGTTTCTGGTGTTTTTACTATGTTTTTTTCTAGTTTTTGTGCTTTATATGAGAATGATTTAAAGAAGGTTGTTGCTCTTAGTACTTTATCTCAAATGGGTCTTTCTATGGTTTCTTTTGGTTTTGGTTTGAGTTTTCTTTGTTATGTTCATTTATTGAGTCATGCTATTTTTAAGAGTTGTCTTTTCATACAGATTGGTTATTTGATTCATTGTTCTTTCGGTCAACAGGATGGTCGTGGTTATTCTTTTGGTAATTTACCTTATTTTGTTCAGCTTCAGATTTTGATTACTCTTTTTTGTTTGTGTGGTTTGTTTTTTTTGAGTGGTTCTGTTAGTAAAGATTATATTCTTGTTTATTTTTTTTCTAATTATTTTATGTTGTTTTTTTCTTTTTTTTTTTTTATTTCTGTTTTTATTACTTTTTTATATAGTTATCGTATTTGAAGTAGTCTTTTTTTAACTTTTTTTAATTCTTTATATTATAGTTGTAGTAGTCTTTTGTTTTTTTTTATTAGTATTCCTTTGGTTTTTTTTTCTTTGTTTTTTATTTGGTGATTGAATCTTAATTTTTTTAGAATTCCTGTTGTTTTTGTTTATATTGATTTTTATTTTTTTTTTTTTTTTATTTTATTGTTCTTGTTTTTTTATTTTGTTGTTTTTAAGTTTTTGTCTTTTTCTGTTTATTGTTTTTTGATAGATTATTTTCCTATTTTGTTTACTCGTTTTTTTTATGATTTTAAGTTTTTTGATTTGTTTTTGAATAAGTTAAATTTTACCTTTTTCTCTTTTTTTTCTTTTTCTAGTTTTGTTTCTATATCTTTTTATTTTAATAAGTTTAATTTTTTAGTTGTTTTTATTTTTCTTATTTTTGTTGTTTTTTAGGTATCTAATTTATTTTTTTAGTTTTTTAAAGTTTTTTTTTTTWTTGATTTTTTTTTTTTTTTATGATTTTTTTTTTTTGTTTTTTTYTTTTGYTTTTTGTTTTTTTTGTTTTAGTTTTTTTTGTTGGTCTGGTAATTTTTTTTTAATTGATTCTTATTTTTATGTTGCTGTTTGTTTTATGTCTGTTTTTATTTTTTCCTTGGTTTTGGTTTCTGAGCGTCATCGTGTTATTGTTTTTTTTTCTAAGGTTCTTTTGGTTATTTCTTTTTTTTTTTTTTTTTCTTATAGTGTTTTTTATTTGTATGTTTTTTTTGAGCTTTCTATGGTTCCTATTATTATTTTAATTCTTGGTTATGGTTATCAGATTGAGAAGGTTAATTCTTTTTTTTATCTTGTGTTTTATGCTACTTTTTGTAGTGTTCCTTTTCTTTTTGTTTATTTTAGTTTGGATTTTTTTTTTGTTGTTCCTTATTTTGATTGTTTTATTTCTTGAGAAATGGTTTTTATTATTAGTTTGGCTTTTATAATGAAATTTCCTGTTTTTTTTTTACATCTTTGGTTACCTAAAGCTCATGTTGAAGCTCCTACTTCTGCTAGTATTTTATTAGCTGGTTTGTTATTAAAGTTTGGTACTGTCGGGTTTGTTCGTATTATAAAGAGTCTTAGTCATTGTCATATTAATTATTGGTTTTTTTTTTCAGTTTTGGGTATGTTTATTTCTTGTTTTGTTTGTGTTTTTCAGAGTGATTTTAAGTCTTTAGCTGCTTATTCTTCTGTTGTTCATATGAATTTTTTGTTGTTTTTTCTTTTGTTTTTTGGTTTATATTCTAAAACTGGTAGTTTTTTAATGATGGTTTCTCATGGTTATACTTCTTCTGTTATATTTTATTTTATTGGTGAGTTTTATCGCTCTTTAGGTAGTCGAATGATTTATTTTTTGAATAGTTTCATGTCTTCTAGTTTTATTTTTTCTTTCTTGATTTCTTTGGTTTTTTTATCTAATTGTGGTATACCTCCTTCTATTTCTTTTTTTTCTGAGTTTTTTTCTTTTTCTGGTTTTTTTTCTTTGTTTTATAATGTTTTTTTTTTGGTTTTTTTTTATTTTTTTGTTTCTTTTTATTATTGTGTTTATATTATTGTTATTTCTTTTTTAGGTAAGAAGTTTTTTTTTTTTAAAAGTTGATTTTTTTTTTGATCTCTTCCTTTAATTTTTTTTTGTTTTAATGTTTTTGGTTTTTTTTTATTTTTTTAATAGATTTAAGTTAAGTTAAACTATTAGTCTTCAAAACTAAAAATTTTATCTATAAGGTATTTAGTAGGAATTTTCTATATCCAATTGCGGTTTGGAAGTTTTTTTACCTTAACAAATTTTAGGCGAGTCTTCTAAACTTGTTTTGGGTTTTCCCGTTTGTTTTTTAAGTTTTTTCATAATTTCCATGTTTTGAGCTTTTCTACTTATCCTTTTTTTATGTTTATTTCTTTAAGTTCTCTTTTTTCTTCTTTTGTTGTTTTTTTTAAGTTTGGTATTTTTTCTTTTCTTTTTTTTTCTTTTTTTTCTTTTTTGGTTCTTATTTTTTGTTGGTTTAAAGATATTTGTATGGAGGGTCTTTGTGGTTATCATAATTTTTATGTTATAGATGGTTTCAAGTTTGGTTTTGTTTTGTTTATTTTTAGGGAATTTATGTTTTTTTTTAGTGTTTTTTGGTTTTATTTTGATTCTGCTTTGGTTCCTGCTCATGAGATTGGTTGTGGTTGGGGATTTTTTGGTTTGGATAAGATTAACCCTTTTGGAGTTCCTCTTTTGAATACTGTTATTCTTCTAAGAAGTGGTGTTACTGTTACTTGGTCTCACTATTGTCTTTTGAATAATTTTTATTGTTTAGATGGTTTAATTTTGACTATTCTTCTTTCTTTTATTTTTATTTTGGTTCAGTTTTTTGAGTATAAGAGTTCCAGTTTTTCTATTTCTGATGGTGTTTATGGTAGTATTTTTTATTTTTCTACTGGTTTTCATGGTTTTCATGTTATTTTAGGTGCTATTTTTCTGACTTATAATCTTTTTCGTTTTTTATTATATCATTTTAATTATTCTCATCATTTGGGTTATGAGTTTTCTATTTTGTATTGGCATTTTGTAGATGTTGTTTGGTTATTTTTATTTGTTTTTGTTTATTGGTGAGGTTATTAGGTTTTATTTTTACTTTTTGGATTTTTTTAACTTTTTTGATTTTTTTATTTTTGTTTTTGTTTTACAGTTTATTTTTTGTCAAAAGGATAGTTTAATTAATGTTTTTTTTAATAAGTTTTTTTCTTTTTTAGTTGTTGTTTTTTCTTATAATTCTTCTTGTTTGATCAGATATATTTTTTCTTCTTTTATTTTTGTTTTTTTGTTGACTTGCTGTTTTGGTGGTTATTTTAGTTATTCTTTTTGTCCTTTGGGCATTATTGAGTTTACTTTTTTTTTTTCTTTTGTTTCTTGATTTTCCACTTTTTTGTTTTTGATTTCTAGTCAGAAGTTTTCTGTTTATATGAAGAAGTCTGGTGATGGTTTTTTTAAGACTTTTTTTTTATTATTTGTTGAGATTATTAGTGAGTTTAGTCGTCCTATTGCTTTGAGTGTTCGTTTGTTTGCTAATATTATAGTTGGTCATGTTATTAGTGCTTGTTTTTATGTTTTTTTTGAGTGTGTTTTTGGTTTTTCTTTTTTAATTGTTTTTGCTATTGTTTTTGAGTGTTTTGTTTTTATTTTGCAGAGTTATATTTTTTCTCGTTTAATTTATTTATATATTAACGAGTAGCTTTTTAGTTTATTTAAAATTTTTACTTGTGGTGTAAAAGAAATTTGAGCTTTGTAAGTTAGTTCAAGTAGAATTTTTGTTTTTGGTGCAAATGGTTATCTTACATTGAGGATTATTTCAATTTAGAATATTTAGCTGTTAACTAAAAGGTTTATCTTCATAAGAGTTTAGTTTATATTTAAAATATTAAATTGTAAATTTAAAGTTTTTTACTCTTGCAGTAATTAGTTTAATTAAAATATAACATTTGGATTGTTAAGTTTTTTTACTGATTTTTCTTTTATTTTTTTGTTATTTTTGTTTTTTTTTTAAATTGTTTTATTTGTAATATTATTTTTTGATGGAGTGTTTTTTTTTTAATGACTCTTGTTTTTGTTTTTTTAAATTTTAATAATTCTTATTCTTCTATTAATTATTTTATTTTTCAGGAGTTTCTTGGTTTGCTTTTTGTTTTTTTTTCTTTTGGTGTTTTTCAATTTTTTATTATTTTATTAAAGGTTGGTGTTTCTCCTTTTCATTTTTGATGTTTAAATATTTTTAATGGTCTTAGAGGTTTTAGCACTTTTTGATTTCTTACTTTCCAAAAGTTACCCTACTTTCCTGTTTTTTCTTTTATTTTTGATTATAGTTTTTTTTTTTTTCTTGTTTTTGGTATTATTTTTTGTTATTTCAATCTTTTTTTTTGTAAATCTTTTAAGAGCATAGTTTTTATTTCTTCTGTTGAGTCTTTTAATTGGTTGTTAATTTCTCTTTTTTCTTCTTTGTTTTCTGGTTTTTTTTTGTTTCTTTATTATGTTTTTGTTATGTTTTTTTTGTTGGATTACAGTTCTGCTAAGGGTTATGATTTTTATAATTGGGAATTGGTTTTTCTTTTTATAAATTTTCCTATGACTATTACTTTTTTTATTAAAATTTTTTCTATTATTTTTTTTTTTAATATTAGTTCTTTTTATCTATTGTTTGTTTTATTTTTAATGGTTTTTTCTGTTTTTGGTTTTGGTTTTTGGTTTTTTAATGTTGGTTTAAAATTTAGTTATTATGGTTTTTATAATTTTAGTTTTTTTTATTTTGTTTTTTTTCCTTTGATGTTTTTTTGTCTTTTTTAAAAGAGTTTTAGTTTATATAGAATTTATCACTTACAATGATAGGGTTTAAACTCTTACCAATTTAGTAAAATTTTATTATATTGCTTTGATATGGCAAAGTTCTTTTTGATTTGGTATTTTTTGTTTTATTTCTAGTGGCTCTTTTTTCTTTTTTATTTGCTTTTTTTTTTTATTTGTTTGTTTATTTTGCTTCTTTTTTTGATTTTTATTTTTGTAAGTCTTCTTCTTTTGAGAGTGGTTTTATGAGTGTTGGTTTGATTCAGAATTCTTTTAGAATTCACTTTTTTGTTATTATAATTATGTTTGTTGTTTTTGATCTGGAGATTGTTATTTTTATTGGTATTCTTATTTCTGATTTAAATTCTTTTGTTTGTTTTTTTTTTTTGTTTTTTTTTTTGTTCTTGTTTTTTTATATGGAGTGGTATTATAGTAAGCTTGTCTGAAATTTTTAATATAAAAAAACTTTATTATAATTTAGTATATCTCGTTGTCGTTGAGAAGGTTTTAAGTTTTATCTTATTATTATATTTTTTTTTTTTCTTGTTTTTAGTATCAAAAGCCAGTTGGGGTTTTGATATATTWTATATTATATATTATAAAAATAATATAAATATAATATATTTATTAATTATATTTATATATAAATAATTATATTTATATATATAAATAATTATATTTATATTATTTTTATTATGTATRTATGTATATWTATRTTGATATTAATTAGTTAATATCATATCCTTTATTTAGGATAATTATTTGAGGTGGATTTTATTAATTAGGTAAACTTGTTTCATTTAAGCTGATAAACTTTGGACTTTTTTAAGTCTCAAAAGTTTCAGTAAAACAAGTTTACCTAATTAATGGTTTTATTTTAATTGAAATTATATGTCTATAAGTTCGATTAAAATAAAATTTTGTAGTATGATTNTATACNNNNNNNNNNNNNNNNNNNNNNNNNNNNNNN
>Myanmar_Human_MyHTB122-8
GTCGTTTATTTTTCGATTTTTTTATTTATGATTTTGCTGGTTTTTTTTGTTGTTTTTTTTGTTATACAGAGTATTGCTTTTATTACTTTATATGAGCGTCATTTGTTGGGTCTTAGTCAATCTCGACTTGGTCCTACAAAGGTAGGTTTTTTTGGTGTTTTTCAGGCTATTGTAGATGGAGTTAAGCTTTTAAGTAAAGAACAATTTTTACCTTATAATTCTTCTTATTTTTTTTTTTTGTTTATTCCTTTTGTTTCTTTTTGTTTGATATATTTGGAGTGGTTTGTTCTTCCTTTTTTTTTTGATTTTTTTACTTTTAATTATTCTGTTTTGTTTTTTCTTTGTTTGGTTGGTTTTTCTGTTTATACTACTTTAATTTCTGGAATTGTTTCTAAATCTAAGTATTCTATAATCGGTTCTATTCGTGCTAGTAGTCAGAGTATTTCTTATGAGATTTCTTTTACTTTTTTTGTTTTCTGTGTTGTTCTTCATGTTGGTGTTTTTAGTTTTTTTAGTTTTTTTAGTTTTAGTATAGTTGTTCTTTTTTTTCCTTTTCTTATTATGATTATTGGTGAGCTTAATCGTGCTCCTTTTGATTTTTCTGAGGGTGAGAGTGAACTTGTTAGTGGTTATAATATTGAATATTCTAGTGTTGCTTTTGTTCTTTTGTTTTTGAGTGAGTATGGTGTTTTAATTTTTTTTTGTGTTCTTTTTTCTTTTTTATTTTTTGGTGGTTCTGTTTTTATGTCTTTTTTTATTTTTTCTCTTTTGATTTTTATTCGTAGTTCTTTCCCTCGTTATCGTTATGATTTGATGATAGGTTTTTTTTGATTTGTTATTTTACCTATTTCTATGATTTTGTTTTTATTTTTTTGTTTGTTATTTTTTTAGGGATTTAGTTTATATTAAAATGTTTGTTTTGCATACAAAAGAATTTTTTCTCTGGATTTTTTTTTTTAGTCTATAGATTTGATTATGGTCATTGTAATGATAAAATGGTGTTATATAATTTTTAATCACTTGAGTGGACAATGTTTTTCTATCCCGGCAATGTATTGCTTGTATAAACTCAGTACCAGAATAATCGGATAGACTGAGTAAGCTTATACCCTAAATGTGTTTTGGCCATGGTTTTTTTTTTGATTTTTTTACAACTGTTTAGTGCAATGTGCAGTTTTTTTTTGTTGTTTTATCTTGGTCAATAAGATTAGATAAATGACCTGGATTAGTACCCAGTTAATCTAAATTTAAAAGTTGCAGGAGTAAAGTAATATTTAAACTGTAATAATATTGGCGGATTTTTTAATTATCTTTGGAGGTTGAGCTGTAATTGAGAACCCTCATTATCAGCTTTGATTTTTGTCGCATGTATGATCGTTTATGTCCTTCTTAAAGAGGTGCATTAAAGATTATTTGGTGTTTAATCAATGATATCTATTAAAACAGATAAATACCTGGTATATATCAAAGTTTTCGTTTGACCTACAATATCTTATGTTTCGGATAAGGGGGAGAGATTTTCCTTTGAAGTTGTAAAAGACAGTAAATGCTTTTTAATGTAGCATTGAAGTATTTAGAGAAATCGTACAAATCATCCATCAATTGCCCACAGGGGAGTAAGTTGTAGTAAAGTAGGTGTAGGGGAATCTGTACCTAGTTTAAGTTGGTTATATTTTAATAATTTGGTTTTTTTCCAAGTGTTTTTTCCTTCTTTAATAAGTTAGTATATTTCAGTACATTGGGTTCATATCCTAAAGGAGAATTTTCACTTATTTTTTATTGTTTTTTTTATTTAATTTTTTCTTTTTTAAGGGGGTATTTTTAAGGTKTTTGGGAGTTATTAGTATAAGAAGTATTTTTAATTGCAAATTAAAAGGTTAATAGCTTTTTTTATTCTTTTAAGTTTTTAAATGTTCCTGTTAGTTTTTCTTTATCTGTTTTTTGAAATTTTGGTAGTATTTTGGGTATGGTTCTTTTTTTCCAGATTTTTAGTGGTTTGTTTTTATCTTTTTATTATGTTGCTGATGGTTTTAATTCTTTTTCTAGTGTCCAGTATATTATAAGTGATGTTAGTTTTGGTTGGGTTTTTCGTATTTTGCATTTTAATGGTGCTAGTTTATTTTTTTTTTTTTTGTATTTACATTTTTTTAAGGGTCTTTTTTTTTGTAGTTATCGTTTGTCTGGTACTTGGATTATTGGTTTAACTATTTTTTTTTTTGTTATAATGGAGGCTTTTATAGGTTATGTTTTAGTTTGGGCTCAGATGAGTTTTTGAGCTTCTGTTGTTATTACTAGTCTTTTAAGTGTTATTCCTTATTTTGGTTTTTCTATTGTTTATTGAATTTGGAGTGGTTTTTCTGTTGTTAATTCTACTCTTAAGTTTTTTTTTGTTATCCATTTTTTAATGCCTTGATTGGTTTTTCTTTTAGTTTTTGTTCATTTATTTTTTTTACATTCTACTGGTAGGACTTCTGTTTTATATTGTCATGGTGATTATGATAAAATTAGTTTTTTTCCTTACTATTTTTATAAAGATTCTTATAATTTGGTTGTTTTTTTTCTTTTTTTTATTTTTTCTTTTTTTTTTCCTTTTTTACTTGGTGATCCTGAGATGTTTGTTGAGTCTGATCCAATGGTTAGACCTGTGCATATTGTTCCTGAGTGATATTTCTTATTTGCTTATGCTATTTTGCGTGCTATTCCTAATAAAGTTTTAGGAGTTTTTTTTCTTGTTTTTAGTATTTTTATTTTTTATTTTTATGTTTTTTTTAATAATTATTACAGTGTTCTTGATAACTTGAATTTTTTTTTGGTTGTTTTTTTTATTTTGGTTTCTGTTTTTTTAAGTTGATTAGGTCAGTGTCATGTTGAATATCCTTTTATTGGTTTGAGAGTTGTTTTTTCTTTTTTGTATTTTTTTTTTGCTTTTTTAATTGTTTTCTCTCGATTTTTAACTAAATTTATTTTTTCTTAGTAAACTTAGTATAATTTATTATATTGGATTTAGGATCCTGAGATTTTTGTTTACTTTTAACTATTTTCAAGGTTACATGATAGGTTTTTCTAATAATTATCTTTGTAGATATATGGATTGGTTTCATAATTTTAATTGTAGTTTGTTATTTGGTGTTTTATTTTTTGTTTTTATAGTTATTGTTAATCTTTTTGTTAATTCTTATTATTTTAAGAGTCATAATATTGAGTATCAATTTGGTGAGTTTTTGTGTAGTTTGTTACCTTTATTTATTTTGGTTTTTCAAATGTTTCCTTCTTTGTCTTTGTTGTATTTTAGTGGTTTGTCTTATTTAGATAGTAGTTTAACTGTTAAAGTTGTTGGTCATCAGTGGTATTGAAGTTATGATTATAGTGATATCGGTGTTGAGTTTGATTCTTATATGAAGTCTATTGATTCTTTATTGATTGGTGAGCCTCGTTTATTAGAAGTTGATAATCGTTGTGTTGTTCCTTGTGATACTAATATTCGATTTTGTATTACATCGGCTGATGTTATTCATTCTTGATCTCTTCCTTCTTTTTGTATTAAACTTGATGCTATGAGTGGTATTTTAAGTACTGTTACTTGTAGTTTTCCTATGGTTGGTGTTTTTTATGGTCAGTGTTCTGAGATTTGTGGTGCTAATCATAGTTTTATGCCTATTTGTTTGGAGGTTTCTTTATTGGAAAATTTTAAAGATTGATGTTATTTAATGTCTAGTTAATTTTGAGGTATTAGTATATTTTAGTATTATTCTTTTTCGAGGAGTCGGATTTATACCTTTATTGAATTAGCATAATTTAATGTATTTGTTTTAAGCGCAAAAGATTTTATTCAATTTTACTCTTTTAGTTTATAAAAAATATGACTTTGAAGCAGTTAAGAATCATAGAGTATATTTTTTTTTTATATATATATTAGTATTGCATACTATGTTAGGATATTTTCAAAGATTTTGATAAATAGAAACAAAGTGTTTAAGGTGTAGTTTTTTTTTTTGTTACAAAAATAATTTTACTACTCTTAGTGTTGATACATCGGACTTTGTGATATCTGTTTTTAATTTTTATATTAGAAAATTATATATTGTTTTTTTTTTTTGTAGTTTTAATAATTTGAAGTTTTTTTGTTTTAAGTTTTATAACTTTACTACTTTYCTTTTYTTTTTTTTTTTTTAATTATAATTCTTTATAGTTTTTATTATCTAACAATTAGTAAATTAATAAATTATGTTTTTTTTTTTAATATAAATGAATTACTAATTATCTGGTCAAATGTTTATTAAAGACTTAGGATTTATATTAAATCTGTCTTCTGCCCTATGGTTTTTTTAAATGGCAGTCTTAGCGTGAGGACATTAAAGTAGCAAAATAATTTGTGCTTTTATTGGGTTCGAGTATGAATGAAGTTTTGGCTGGTGATATTTTTTTTTTTTTTTGAATTTAATATACATCTAAAAAGAGATGTTTATAATAAAACAAAGATAAGTCTTCGGAAATTTTATTTCTATTAAAAATTTTTTTTTTTAGTAATTTATCTAGGGAAGATTATTATATAATTTTTTTTCACTATTTTTAATTTAAAAAATTACTCCGGAGTTAACAGAAAAACATGCCTTATGTAGTTCTTATATTTTGGTAAGTTTTACATCGATGTTGTATCTTTATTAGCTGAAGAGGAGAAATTTCAGTTTTTTAGACTGTTCTTCTTTTAATAAATAAAACGTGATATTAGTTTAATTCATCGTGAGATAGAATTGTTTATCTTGTTTATTATTTTTTTTTATCGGGATTAGTACGAAAGGAATTTCATTATAATTTTAAATTTTTTAATCTTTTTTTTAATTTTTTTTGTTTATTTTTTTCTTGTCTTAGTTTTCTTGTTTTTGATCCTTTAAAGAGTGCTTTTTTTTTAGTTCTTTCTTTAATTTTTTTGGTTTTTTTTATTTCTTTTGGTTTTTATGTTTGGTTTTCTTATTTTATTTGTTTGATTTTTTTGAGTGGTATTTTTGTTATCATTGTTTATTTTTCTAGTTTTTCTAAATATATTTATGTTAATATTAATTTTTTTTTTGTTCTCTTTGTTTTCTTGTTTTTTTTTTTTTATTCTTTTTTTTTCTTTTTAGATCCTAGTTACCATAATTCTTTAAATTTTTTTTATTATGATTTGTTTTTTTCTTTTATTTTTTGAGTTGTTTTTTGTTTGTTTTTTTTTATAAATTTTATTAGTTTTTTTCTTTGTTTTTCTGGTGCTCTTCGACTATATTAATTTTGGTTTATTAGTATAATGAGTATATTTGATTTCCAATCAAATGGTTATTAAACTATGCTATTTTAGTTTATATAAAATGTCTGATTTGTAATTAGAAGAATTTTTAGCAACTTTCTAGTTTTTGTTTTTTATAGTACTAATCATAAAGATATTGGTAGTATTTATTTAATTTTTGGTTTATGAGCTGGTATAGTTGGTTCTGCTCTTTCTATAATTATTCGTATCGAGTTAAGTAAGCCTGGTATGTTTATTGGGGATGGTCAATTGTATAATTCTATTTTAACTGCTCATGCTATTTTGATAATTTTTTTTATGGTTATACCTAGTATGATTGGTGGTTTTGGTAATTGAATGGTTCCTTTAATATTAGGTGCACCTGATATAAGTTTTCCTCGATTAAATAATATTAGTTTTTGATTGTTACCTGCTTCCATTTTTTTGGTTTTTTTGGCTTGTTTTGTTGATAATGGTTTAGGTACTAGTTGAACTATTTATCCTCCTTTATCTACTTCAGGTCACCCTGGTTCTAGTGTTGATTTGGCTATTTTCAGTTTACATCTTTCTGGTGTTAGTTCTATTTTAGGTGGTATTAATTTTATGTGTACTGTTAAAAATTTACGTTCTAGTTCTGTTTCTCTTAATAATATGAGTTTATTTATTTGGACTATTTTTGTTACTGTTTTTTTATTGGTTTTGTCCTTACCTGTTTTAGCTGGTGCTATTACTATGTTGTTAATTGATCGTAATTTTAATGGTTCTTTTTTTGATCCTAGTTTTGGTGGTAATCCTTTGATTTATCAGCATTTGTTTTGGTTTTTTGGTCATCCAGAAGTTTATATTTTAATTTTACCTGCTTTTGGTATTATTAGTCAATGTACTTTGTATTTGACTGGTAAAAAAGAAGTTTTTGGTTATTTGGGTATGGTTTATGCTATTTTAAGTATTGGTTTAATTGGTTGTGTAGTTTGAGCTCATCACATGTATACTGTTGGTATGGATTTTGATTCTCGTGCTTATTTTACTGCTGCTACTATAGTAATTGCTGTACCTACTGGTGTAAAAGTTTTTAGATGGTTAGCTACTTTTTTTGGTACTGTTATAGTTTATCAACCTTTGTTATTTTGAGTTATAGGTTTTATTTTTTTATTTACTATTGGTGGTTTAACTGGTGTTATATTATCTAATTCTAGAATTGACATTATTTTACATGATACCTATTATGTAGTATCTCACTTTCATTATGTTTTAAGTCTTGGTGCTGTTTTTGGTTTGTTTGCAGGTGTTACTTTGTGATGATCTTTTATTACTGGTTTTGTTTTGAATAAAATTTATATGTATTCTGTTTTTTTTTTATTTTTTATTGGAGTTAATATGACTTTTTTTCCTTTACATTTTGCTGGTTTACATGGTTTCCCACGAAAATATGTGGATTATCCAGATGTTTATTCTTTTTGAAATGTTTTATCTTCCTTTGGTTCTCTTATTAGTATTTTTTCTCTTTTTTTTTTTGTTTTTGTTCTATTAGAATCTTTTATTAGTTATCGTGTTTTAGTTGTTGATTATTTTAATGGTGTCAGACCTGAAAATACTAATTTAGGTTATAATTTTTACCATAGTTTCCAAGATGGGGTTTACTTGAGAGTACCTCATAATTAATTGTTTTTATTTTTTATTGGTATTTTTTTCCTTTTTTATAAATTTCGACGTTTTATTTTTGTTATTATTTCTTTTGAATTTTTAATGATGGGAGTTTTTTATTTGTTTTCTTTTTTTTTTGGTTTTTTTTCTTTTTTTTACTTTTTATGTTTTAGTGTTTTTTGTAGTCTTATGGGTGTTGTTTTAATAGTTTATTTTATTAAGTTTTATGGTTGTGATTATGTTTTTTTTTAAAATCACATAATATCAAACCCCAATTGAGTGGTTAGCTTAAGTTTAAAGCACCGGATTTTTAATCCGGGGATTAATCTGCTTAAAACTGTTTTTATTTTGATTTGAAATCAAAATTTGGATTTTTCCGCAGTTTTTGTCTTTATTTTTGATTTTTTTTTATTGTTTTTTGTTTTTGTTTTTTGTTTTTGTTTTTTGTTTTGTTTTTGTTTTTTGTTCCTTTTTTTAAGTTTTCTTTCTTTTTTTTTGATTTTGGTTTTATTGTTTTTAAGTTTAATTTTTATTTAAATAGTATTGTTTTTTCTTTTGTTTTGATTTTGATTTCTGTTAGTGTTTTTTTTTATAGTCTTTATTATCTTAATATGGAGATTAATTTTTTTTATTATTTTTTTGTTTTGCTTGTTTTTATTTGTAGTATATTTTTTTTGGTTTTTTGTGATAGTGTTTTTTTTGTTTTGCTTGGTTGAGATTTGTTAGGTATTTCTAGTTTTTTTTTGGTTCTTTTTTATAATAATTGGGATAGTTGTAGGGGTTCTATAAATACTGTTTTAACCAATCGTATGGGTGATTTTTTTATTTTTGTTTTTTTTTCTTTGTCTTTTTTTACTTTTTTTAATTTTTTTAGTTTTTCTTATTTTTGTTTTTATTCTTCTTTTTTTCTTGTTTTGGCTGCTTTTACTAAGAGTGCTCAGTTTCCTTTTGGTGGTTGATTGCCTAAGGCAATAAGTGCTCCTACTCCTGTTAGTTCTTTGGTACATAGTAGTACTCTCGTCACTGCTGGTATTGTTTTGATGATTAAATTTAATGTTATTATTATGAGTTCTTTTCTTTTGAAGTTGGTTCTTGTTTCTGGTGTTTTTACTATGTTTTTTTCTAGTTTTTGTGCTTTATATGAGAATGATTTAAAGAAGGTTGTTGCTCTTAGTACTTTATCTCAAATGGGTCTTTCTATGGTTTCTTTTGGTTTTGGTTTGAGTTTTCTTTGTTATGTTCATTTATTGAGTCATGCTATTTTTAAGAGTTGTCTTTTCATACAGATTGGTTATTTGATTCATTGTTCTTTCGGTCAACAGGATGGTCGTGGTTATTCTTTTGGTAATTTACCTTATTTTGTTCAGCTTCAGATTTTGATTACTCTTTTTTGTTTGTGTGGTTTGTTTTTTTTGAGTGGTTCTGTTAGTAAAGATTATATTCTTGTTTATTTTTTTTCTAATTATTTTATGTTGTTTTTTTCTTTTTTTTTTTTTATTTCTGTTTTTATTACTTTTTTATATAGTTATCGTATTTGAAGTAGTCTTTTTTTAACTTTTTTTAATTCTTTATATTATAGTTGTAGTAGTCTTTTGTTTTTTTTTATTAGTATTCCTTTGGTTTTTTTTTCTTTGTTTTTTATTTGGTGATTGAATCTTAATTTTTTTAGAATTCCTGTTGTTTTTGTTTATATTGATTTTTATTTTTTTTTTTTTTTTATTTTATTGTTCTTGTTTTTTTATTTTGTTGTTTTTAAGTTTTTGTCTTTTTCTGTTTATTGTTTTTTGATAGATTATTTTCCTATTTTGTTTACTCGTTTTTTTTATGATTTTAAGTTTTTTGATTTGTTTTTGAATAAGTTAAATTTTACCTTTTTCTCTTTTTTTTCTTTTTCTAGTTTTGTTTCTATATCTTTTTATTTTAATAAGTTTAATTTTTTAGTTGTTTTTATTTTTCTTATTTTTGTTGTTTTTTAGGTATCTAATTTATTTTTTTAGTTTTTTAAAGTTTTTTTTTTTWTTGWTTTTTTTTTTTTTTTATGATTTTTTTTTTTTGTTTTTTTCTTTTGCTTTTTGTTTTTTTTGTTTTAGTTTTTTTTGTTGGTCTGGTAATTTTTTTTTAATTGATTCTTATTTTTATGTTGCTGTTTGTTTTATGTCTGTTTTTATTTTTTCCTTGGTTTTGGTTTCTGAGCGTCATCGTGTTATTGTTTTTTTTTCTAAGGTTCTTTTGGTTATTTCTTTTTTTTTTTTTTTTTCTTATAGTGTTTTTTATTTGTATGTTTTTTTTGAGCTTTCTATGGTTCCTATTATTATTTTAATTCTTGGTTATGGTTATCAGATTGAGAAGGTTAATTCTTTTTTTTATCTTGTGTTTTATGCTACTTTTTGTAGTGTTCCTTTTCTTTTTGTTTATTTTAGTTTGGATTTTTTTTTTGTTGTTCCTTATTTTGATTGTTTTATTTCTTGAGAAATGGTTTTTATTATTAGTTTGGCTTTTATAATGAAATTTCCTGTTTTTTTTTTACATCTTTGGTTACCTAAAGCTCATGTTGAAGCTCCTACTTCTGCTAGTATTTTATTAGCTGGTTTGTTATTAAAGTTTGGTACTGTCGGGTTTGTTCGTATTATAAAGAGTCTTAGTCATTGTCATATTAATTATTGGTTTTTTTTTTCAGTTTTGGGTATGTTTATTTCTTGTTTTGTTTGTGTTTTTCAGAGTGATTTTAAGTCTTTAGCTGCTTATTCTTCTGTTGTTCATATGAATTTTTTGTTGTTTTTTCTTTTGTTTTTTGGTTTATATTCTAAAACTGGTAGTTTTTTAATGATGGTTTCTCATGGTTATACTTCTTCTGTTATATTTTATTTTATTGGTGAGTTTTATCGCTCTTTAGGTAGTCGAATGATTTATTTTTTGAATAGTTTCATGTCTTCTAGTTTTATTTTTTCTTTCTTGATTTCTTTGGTTTTTTTATCTAATTGTGGTATACCTCCTTCTATTTCTTTTTTTTCTGAGTTTTTTTCTTTTTCTGGTTTTTTTTCTTTGTTTTATAATGTTTTTTTTTTGGTTTTTTTTTATTTTTTTGTTTCTTTTTATTATTGTGTTTATATTATTGTTATTTCTTTTTTAGGTAAGAAGTTTTTTTTTTTTAAAAGTTGATTTTTTTTTTGATCTCTTCCTTTAATTTTTTTTTGTTTTAATGTTTTTGGTTTTTTTTTATTTTTTTAATAGATTTAAGTTAAGTTAAACTATTAGTCTTCAAAACTAAAAATTTTATCTATAAGGTATTTAGTAGGAATTTTCTATATCCAATTGCGGTTTGGAAGTTTTTTTACCTTAACAAATTTTAGGCGAGTCTTCTAAACTTGTTTTGGGTTTTCCCGTTTGTTTTTTAAGTTTTTTCATAATTTCCATGTTTTGAGCTTTTCTACTTATCCTTTTTTTATGTTTATTTCTTTAAGTTCTCTTTTTTCTTCTTTTGTTGTTTTTTTTAAGTTTGGTATTTTTTCTTTTCTTTTTTTTTCTTTTTTTTCTTTTTTGGTTCTTATTTTTTGTTGGTTTAAAGATATTTGTATGGAGGGTCTTTGTGGTTATCATAATTTTTATGTTATAGATGGTTTCAAGTTTGGTTTTGTTTTGTTTATTTTTAGGGAATTTATGTTTTTTTTTAGTGTTTTTTGGTTTTATTTTGATTCTGCTTTGGTTCCTGCTCATGAGATTGGTTGTGGTTGGGGATTTTTTGGTTTGGATAAGATTAACCCTTTTGGAGTTCCTCTTTTGAATACTGTTATTCTTCTAAGAAGTGGTGTTACTGTTACTTGGTCTCACTATTGTCTTTTGAATAATTTTTATTGTTTAGATGGTTTAATTTTGACTATTCTTCTTTCTTTTATTTTTATTTTGGTTCAGTTTTTTGAGTATAAGAGTTCCAGTTTTTCTATTTCTGATGGTGTTTATGGTAGTATTTTTTATTTTTCTACTGGTTTTCATGGTTTTCATGTTATTTTAGGTGCTATTTTTCTGACTTATAATCTTTTTCGTTTTTTATTATATCATTTTAATTATTCTCATCATTTGGGTTATGAGTTTTCTATTTTGTATTGGCATTTTGTAGATGTTGTTTGGTTATTTTTATTTGTTTTTGTTTATTGGTGAGGTTATTAGGTTTTATTTTTACTTTTTGGATTTTTTTAACTTTTTTGATTTTTTTATTTTTGTTTTTGTTTTACAGTTTATTTTTTGTCAAAAGGATAGTTTAATTAATGTTTTTTTTAATAAGTTTTTTTCTTTTTTAGTTGTTGTTTTTTCTTATAATTCTTCTTGTTTGATCAGATATATTTTTTCTTCTTTTATTTTTGTTTTTTTGTTGACTTGCTGTTTTGGTGGTTATTTTAGTTATTCTTTTTGTCCTTTGGGCATTATTGAGTTTACTTTTTTTTTTTCTTTTGTTTCTTGATTTTCCACTTTTTTGTTTTTGATTTCTAGTCAGAAGTTTTCTGTTTATATGAAGAAGTCTGGTGATGGTTTTTTTAAGACTTTTTTTTTATTATTTGTTGAGATTATTAGTGAGTTTAGTCGTCCTATTGCTTTGAGTGTTCGTTTGTTTGCTAATATTATAGTTGGTCATGTTATTAGTGCTTGTTTTTATGTTTTTTTTGAGTGTGTTTTTGGTTTTTCTTTTTTAATTGTTTTTGCTATTGTTTTTGAGTGTTTTGTTTTTATTTTGCAGAGTTATATTTTTTCTCGTTTAATTTATTTATATATTAACGAGTAGCTTTTTAGTTTATTTAAAATTTTTACTTGTGGTGTAAAAGAAATTTGAGCTTTGTAAGTTAGTTCAAGTAGAATTTTTGTTTTTGGTGCAAATGGTTATCTTACATTGAGGATTATTTCAATTTAGAATATTTAGCTGTTAACTAAAAGGTTTATCTTCATAAGAGTTTAGTTTATATTTAAAATATTAAATTGTAAATTTAAAGTTTTTTACTCTTGCAGTAATTAGTTTAATTAAAATATAACATTTGGATTGTTAAGTTTTTTTACTGATTTTTCTTTTATTTTTTTGTTATTTTTGTTTTTTTTTTAAATTGTTTTATTTGTAATATTATTTTTTGATGGAGTGTTTTTTTTTTAATGACTCTTGTTTTTGTTTTTTTAAATTTTAATAATTCTTATTCTTCTATTAATTATTTTATTTTTCAGGAGTTTCTTGGTTTGCTTTTTGTTTTTTTTTCTTTTGGTGTTTTTCAATTTTTTATTATTTTATTAAAGGTTGGTGTTTCTCCTTTTCATTTTTGATGTTTAAATATTTTTAATGGTCTTAGAGGTTTTAGCACTTTTTGATTTCTTACTTTCCAAAAGTTACCCTACTTTCCTGTTTTTTCTTTTATTTTTGATTATAGTTTTTTTTTTTTTCTTGTTTTTGGTATTATTTTTTGTTATTTCAATCTTTTTTTTTGTAAATCTTTTAAGAGCATAGTTTTTATTTCTTCTGTTGAGTCTTTTAATTGGTTGTTAATTTCTCTTTTTTCTTCTTTGTTTTCTGGTTTTTTTTTGTTTCTTTATTATGTTTTTGTTATGTTTTTTTTGTTGGATTACAGTTCTGCTAAGGGTTATGATTTTTATAATTGGGAATTGGTTTTTCTTTTTATAAATTTTCCTATGACTATTACTTTTTTTATTAAAATTTTTTCTATTATTTTTTTTTTTAATATTAGTTCTTTTTATCTATTGTTTGTTTTATTTTTAATGGTTTTTTCTGTTTTTGGTTTTGGTTTTTGGTTTTTTAATGTTGGTTTAAAATTTAGTTATTATGGTTTTTATAATTTTAGTTTTTTTTATTTTGTTTTTTTTCCTTTGATGTTTTTTTGTCTTTTTTAAAAGAGTTTTAGTTTATATAGAATTTATCACTTACAATGATAGGGTTTAAACTCTTACCAATTTAGTAAAATTTTATTATATTGCTTTGATATGGCAAAGTTCTTTTTGATTTGGTATTTTTTGTTTTATTTCTAGTGGCTCTTTTTTCTTTTTTATTTGCTTTTTTTTTTTATTTGTTTGTTTATTTTGCTTCTTTTTTTGATTTTTATTTTTGTAAGTCTTCTTCTTTTGAGAGTGGTTTTATGAGTGTTGGTTTGATTCAGAATTCTTTTAGAATTCACTTTTTTGTTATTATAATTATGTTTGTTGTTTTTGATCTGGAGATTGTTATTTTTATTGGTATTCTTATTTCTGATTTAAATTCTTTTGTTTGTTTTTTTTTTTTGTTTTTTTTTTTGTTCTTGTTTTTTTATATGGAGTGGTATTATAGTAAGCTTGTCTGAAATTTTTAATATAAAAAAACTTTATTATAATTTAGTATATCTCGTTGTCGTTGAGAAGGTTTTAAGTTTTATCTTATTATTATATTTTTTTTTTTTCTTGTTTTTAGTATCAAAAGCCAGTTGGGGTTTTGATATATTATATATTWTATATTATAAAAATAATATAAATATAATATATTTATTAATTATATTTATATATAAATAATTATATTTATATATATAAATAATTATATTTATATTATTTTTATATTGTATATATGTATATATATATTGATATTAATTAGTTAATATCATATCCTTTATTTAGGATAATTATTTGAGGTGGATTTTATTAATTAGGTAAACTTGTTTCATTTAAGCTGATAAACTTTGGACTTTTTTAAGTCTCAAAAGTTTCAGTAAAACAAGTTTACCTAATTAATGGTTTTATTTTAATTGAAATTATATGTCTATAAGTTCGATTAAAATAAAATTTTGTAGTATAATTNNNNNNNNNNNNNNNNNNNNNNNNNNNNNNNNNNNNN
>Myanmar_Human_MyHTB177-4
GTCGTTTATTTTTCGATTTTTTTATTTATAATTTTGTTGGTTTTTTTTGTTGTTTTTTTTGTTATACAGAGTATTGCTTTTATTACTTTATATGAGCGTCATTTGTTGGGTCTTAGTCAATCTCGACTTGGTCCTACGAAGGTAGGTTTTTTTGGTGTTTTTCAGGCTATTGTAGATGGAGTTAAGCTTCTAAGTAAAGAACAATTTTTACCTTATAATTCTTCTTATTTTTTTTTTTTATTTATTCCTTCTGTTTCTTTTTGTTTGATATATTTGGAGTGGTTTGTTCTTCCTTTTTTTTTTGATTTTTTTACTTTTAATTATTCTGTTTTGTTTTTTCTTTGTTTGGTTGGTTTTTCTGTTTATACTACTTTAATTTCTGGAATTGTTTCCAAATCTAAGTATTCTATAATTGGTTCTATTCGTGCTAGTAGTCAGAGTATTTCTTATGAGATTTCTTTTACTTTTTTTGTTTTTTGTGTTGTTCTTCATGTTGGTGTTTTTAGTTTTTTTAGTTTTTTTAGTTTTAGCATAGTTGTTCTTTTTTTTCCTTTTCTTATTATGATTATTGGTGAGCTTAATCGTGCTCCTTTTGATTTTTCTGAGGGTGAGAGTGAACTTGTTAGTGGTTATAATATTGAATATTCTAGTGTTGCTTTTGTTCTTTTGTTTTTGAGTGAGTATGGTGTGTTGATTTTTTTTTGTGTTCTTTTTTCTTTTTTGTTTTTTGGTGGTTCTGTTTTTATGTCTTTTGTTATTTTTTCTTTTTTGATTTTTATTCGTAGTTCTTTTCCTCGTTATCGTTATGATATGATGATAGGTTTTTTTTGATTTATTATGTTACCTATTTCTATGATTTTGTTTTTATTTTTTTGTTTGTTATTTTTTTAGGGATTTAGTTTATATTAAAATGTTTGTTTTGCGTACAAAAGAATTTTTTCTCTGAATTTTTTTTCTTAGTTTATAGATTTGATTATGGTCATTGTAATGATAAAATGGTGTTATATAATTTTTAATCACTTGAGTGGACAATGTTTTTCTATCCCGGCAATGTATTGCTTGTATAAACTCAGTACCAGAATAATCGGATAGACTGAGTAAGCTTATACCCTAAATGTGTTTTGGCCATGGTTTTTTTTTTGATTTTTTTACAACTGTTTAGTGCAATGTGCAGTTTTTTTTTGTTGTTTTATCTTGGTCAATAAGATTAGACAAATGACCTGGATTAGTACCCAGTTAATCTAAATTTAAAAGTTGCAGGAGTAAAGTAATATTTAAACTGTAATAATATTGGCGGATTTTTTAATTATCTTTGGAGGTTGAGCTGTAATTGAGAACCCTCATTATCAGCTTTGATTTTTGTCGCATGTATGATCGTTTATGTCCTTCTTAAAGAGGTGCATTAAAGATTATTTGGTGTTTAATCAATGATATCTATTAAAACAGATAAATACCTGGTATATATCAAAGTTTTCGTTTGACCTACAATATCTTATGTTTCGGATAAGGAGGAGAGATTCTTCTTTGAAGTTGTAAAAGACAGTAAATGCTTTTTAATGTAGCATTGAAGTATTTAGAGAAATCGTACAAATCATCCATCAATTGCCCACAGGGGAGTAAGTTGTAGTAAAGTAGGTGTAGGGGAATCTGTACCTAGTTTAAGTTGGTTATATTTTAATAATTTGGTTTTTTTCCAAGTGTTTTTTCCTTCTTTAATAAGTTAGTATATTTTAGTACATTGGGTTCATATCCTAAAGGAGAATTTTCACTTATTTTTTATTGTTTTTTTTATTTAATTTTTTCTTTTTTAAGGGGGTACTTTTAAGGTTTTTGGGAGTTATTAGTATAATAAGTATTTTTAATTGCAAATTAAAAGGTTAATAGCTTTTTTTATTCTTTTAAGTTTTTAAATGTTCCTGTTAGTTTTTCTTTATCTGTTTTTTGGAATTTTGGTAGTATTTTGGGTATGGTTCTTTTTTTTCAGATTTTTAGTGGTTTATTTTTATCTTTTTATTATGTTGCTGATGGTTTTAATTCTTTTTCTAGTGTTCAGTATATCATAAGTGATGTTAATTTTGGTTGGGTTTTTCGTATTTTACATTTTAACGGTGCTAGTTTATTTTTTTTTTTTTTGTATTTGCATTTTTTTAAGGGTCTTTTTTTTTGTAGTTATCGTTTGTCTGGTACTTGGATTATTGGTTTAACTATTTTTTTTTTTGTTATAATGGAGGCTTTTATAGGTTATGTTTTAGTTTGGGCTCAGATGAGTTTTTGAGCTTCTGTTGTTATTACTAGTCTTTTAAGTGTTATTCCTTACTTTGGTTTTTCTATTGTTTATTGGATTTGGAGTGGTTTTTCTGTTGTTAATTCTACTCTTAAGTTTTTTTTTGTTATTCATTTTTTAATGCCTTGATTGGTTTTTCTTTTAGTTTTTGTTCATTTGTTTTTTTTACACTCCACTGGTAGGACTTCTGTTTTATATTGTCATGGTGATTATGATAAAATTAGTTTTTTCCCTTATTATTTTTATAAAGATTCTTATAATTTGGTTGTTTTTTTTCTTTTTTTTATTTTTTCTTTTTTTTTTCCTTTTTTACTTGGTGATCCTGAAATGTTTGTTGAGTCTGATCCAATGGTTAGACCTGTACATATTGTTCCTGAGTGATATTTCTTATTTGCTTATGCTATTTTGCGTGCTATCCCTAATAAAGTTTTAGGTGTTTTTTTTCTTGTTTTTAGTATTTTTATTTTTTATTTTTATGTTTTTTTTAATAATTATTATAGTGTTCTTGATAATTTGAATTTTTTTTTAGTTGTTTTTTTTATTTTGGTTTCTGTTTTTTTAAGTTGATTAGGTCAGTGTCATGTTGAATATCCTTTTATTGGTTTGAGAGTTGTTTTTTCTTTTTTTTATTTTTTTTTTGCTTTTTTAATTGTTTTCTCTCGATTTTTGACTAAATTTATTTTTTCTTAGTAAACTTAGTATAATTTATTATATTGGATTTAGGATCCTGGGATTTTTGTTTACTTTTAATTATTTCCAAGGTTACATGATAGGTTTTTCTAATAATTATCTTTGTAGATACATGGATTGGTTTCATAATTTTAATTGTAGTTTATTATTTGGTGTTTTATTTTTTGTTTTTATAGTTATTGTTAATCTTTTTGTTAATTCTTATTATTTTAAGAGTCATAATATTGAATATCAATTTGGTGAGTTTTTATGTAGTTTGTTGCCTTTATTTATTTTGGTTTTTCAAATGTTTCCTTCTTTATCTTTGTTGTATTTTAGTGGTTTGTCTTATTTAGATAGTAGTTTAACTGTTAAAGTTGTTGGTCATCAATGGTATTGAAGTTATGATTATAGGGATATCGGTATTGAATTTGATTCTTATATGAAGTCTATTGATTCTTTATTGATTGGTGAGCCTCGTTTATTAGAAGTTGATAATCGTTGTGTTGTTCCTTGTGATACTAATATTCGATTTTGTATTACATCGGCTGATGTTATTCACTCTTGATCTCTTCCTTCTTTTTGTATTAAACTTGATGCTATGAGTGGTATTTTAAGTACTGTTACTTGTAGTTTTCCTATGGTTGGTGTTTTTTATGGTCAGTGTTCTGAGATTTGTGGTGCTAATCATAGTTTTATACCTATTTGTTTGGAGGTTTCTTTGTTGGAAAATTTTAAAGATTGATGTTATTTAATGTCTAGTTAATTTTGAGGTATTAGTATATTTTAGTATTATTCTTTTTCGAGGAGTCGGATTTATACCTTTATTGAATTAGCATAATTTAATGTATTTGTTTTAAGCGCAAAAGATTTTATTCAATTTTACTCTTTTAGTTTATAAAAAATATGACTTTGAAGCAGTTAAGAATCATAGAGTATATTTTTTTTTTATATATATATTAGTATTGCATACTATGTTAGGATATTTTCAAAGATTTTGATAAATAGAAGCAAAGTGTTTAAGGTGTAGTTTTTTTTTTTGTTACAAAAATAATTTTACTACTCTTAGTGTTGATACATCGAACTTTGTGATATCTGTTTTTAATTTTTATATTAGAAAATTATATATTGTTTTTTTTTTTTGTAGTTTTAATAATTTGAAGTTTTTTTGTTTTAAGTTTTATAACTTTACTACTTTTTTTTTYTTTTTTTTTTTTTAATTATAATTCTTTATAGTTTTTATTATCTAACAATTAGTAAATTAATAAATTATGTTTTTTTTTTTAATATAAATGAATTACTAATTATCTGGTCAAATGTTTATTAAAGACTTAGGATTTATATTAAATCTGTCTTCTGCCCTATGGTTTTTTTAAATGGCAGTCTTAGCGTGAGGACATTAAAGTAGCAAAATAATTTGTGCTTTTATTGGGTTCGAGTATGAATGAAGTTTTGGCTGGTGATATTTTTTTTTTTTTTTGAATTTAATATACATCTAAAAAGAGATGTTTATAATAAAACAAAGATAAGTCTTCGGAAATTTTATTTCTATTAAAAGTTTTTTTTTTTAGTAATTTATCTAGGGAAGATTATTATATAATTTTTTTTTACTATTTTTAATTTAAAAAATTACTCCGGAGTTAACAGAAAAACATGCCTTATGTAGTTCTTATATTTTGGTAAGTTTTACATCGATGTTGTATCTTTATTAGCTGAAGAGGAGAAATTTCAGTTTTTTAGACTGTTCTTCTTTTAATAAATAAAACGTGATATTAGTTTAATTCATCGTGAGATAGAATTGTTTATCTTGTTTATTATTTTTTTTTATCGGGATTAGTACGAAAGGAATTTCACTATAATTTTAAATTTTTTAATCTTTTTTTTAATTTTTTTTGTTTATTTTTTTCTTGTCTTAGTTTTCTTGTTTTTGATCCTTTAAAGAGTGCTTTTTTTTTAGTTCTTTCTTTAATTTTTTTGGTTTTTTTTATTTCTTTTGGTTTTTATGTTTGGTTTTCTTATTTTATTTGTTTGATTTTTTTGAGTGGTATTTTTGTTATTATTGTTTATTTTTCTAGTTTTTCTAAATATATTTATGTCAATATTAATTTTTTTCTTGTCCTTTTTGTTTTCTTGTTTTTTTTTTTTTATTCTTTTTTTTTCTTTTTAGATCCTAGTTATCATAATTCTTTAAATTTTCTTTATTATGATTTGTTTTTTTCTTTTATTTTTTGGGTTGTTTTTTGTTTGTTTTTTTTTATAAATTTTGTTAGCTTTTTTCTTTGTTTTTCTGGTGCTCTTCGACTGTATTAATTTTGGTTTATTAGTATAATAAGTATATTTGATTTCCAATCAAATGGTCATTAAACTATGCTATTTTAGTTTATGTAAAATGTCTAATTTGTAATTAGAAGAATTTTTAGCAACTTTCTAGTTTTTGTTTTTTATAGTACTAATCACAAAGATATTGGTAGTATTTATTTAATTTTTGGTTTATGAGCTGGTATAGTTGGTTCTGCTCTTTCTATAATTATTCGTATCGAGTTAAGTAAGCCTGGTATGTTTATTGGAGATGGTCAATTATATAATTCTATTTTAACTGCTCATGCTATTTTGATAATTTTTTTTATGGTTATACCTAGGATGATTGGTGGTTTTGGTAATTGAATGGTTCCTTTAATATTAGGTGCACCTGATATGAGTTTTCCTCGATTAAATAATATTAGTTTTTGATTATTACCTGCTTCTATTTTTTTGGTTTTTTTGGCTTGTTTTGTTGATAATGGTTTAGGTACTAGTTGAACTATTTATCCCCCTTTATCTACTTCAGGACATCCTGGTTCTAGTGTTGATTTGGCTATTTTTAGTTTACATCTTTCTGGTATTAGTTCTATTTTGGGTGGTATTAATTTTATGTGTACTGTTAAAAATTTACGTTCTAGTTCTGTTTCTCTCAATAATATGAGTTTATTTATTTGAACTATTTTTGTTACTGTTTTTTTATTGGTTTTGTCTTTACCTGTTTTAGCTGGTGCTATTACTATGTTGTTAATTGATCGTAATTTTAATGGTTCTTTTTTTGATCCTAGTTTTGGTGGTAATCCTTTGATTTATCAGCATTTGTTTTGGTTTTTTGGTCATCCAGAAGTTTATATTTTAATTTTACCTGCTTTCGGTATTATTAGTCAATGTACTTTGTATTTGACTGGTAAAAAAGAAGTTTTTGGTTATTTGGGTATGGTTTATGCTATTTTGAGTATTGGTTTAATTGGTTGTGTAGTTTGAGCTCATCACATGTATACTGTTGGTATAGATTTTGATTCTCGTGCTTATTTTACTGCTGCTACTATAGTGATTGCTGTTCCTACTGGTGTAAAAGTTTTTAGATGGTTAGCTACTTTTTTTGGTACTGTTATAGTTTATCAACCTTTATTATTTTGAGTTATAGGTTTTATTTTTTTATTTACTATTGGTGGTTTAACTGGTGTTATATTATCTAATTCTAGAATTGACATTATTTTACATGATACTTATTATGTAGTGTCTCATTTTCATTATGTTTTAAGTCTTGGTGCTGTTTTTGGTTTGTTTGCAGGTGTTACTTTGTGATGATCTTTTATTACTGGTTTTGTTTTGAATAAAATTTATATGTATTCTGTTTTTTTTTTATTTTTTATTGGAGTTAATATGACTTTTTTTCCTTTACATTTTGCTGGTTTACATGGTTTCCCACGAAAATATGTAGACTATCCAGATGTTTATTCTTTCTGAAATGTTTTATCTTCTTTTGGTTCTCTTATTAGTATTTTTTCTCTTTTTTTTTTTGTTTTTGTTTTATTAGAATCTTTCATTAGTTATCGTGTTTTAGTTGTTGATTACTTTAATGGTGTTAGACCTGAAAATGCTAATTTAGGTTATAATTTTTACCATAGTTTCCAAGATGGGGTTTATTTAAGAGTGCCTCATAATTAATTGTTTTTATTTTTTATTGGTATTTTTTTCCTTTTTTATAAATTTCGACGTTTTATTTTTGTTATTATTTCTTTTGAATTTTTAATAATGGGAGTTTTTTATTTGTTTTCTTTTTTTTTTGGTTTTTTTTCTTTTTTTTACTTTTTATGTTTTAGTGTTTTTTGTAGTCTTATAGGTGTTGTTTTAATAGTTTATTTTATTAAGTTCTATGGTTGTGATTATGTTTTTTTTTAAAATCACTTANTATCAAACCCCAATTGAGTGGTTAGCTTAAGTTTAAAGCACCGGATTTTTAATCCGGGGATTAATCTGCTTAAAACTGTTTTTATTTTGATTTGAAATCAAAATTTGGATTTTTCCGCAGTTTTTGTCTTTATTTTTGATTTTTTTTTGTTGTTTTTTGTTTTTGTTTTTTGTTTTTGTTTTTTGTTTTGTTTTTGTTTTTTGTTCCTTTTTTTAAGTTTTCTTTCTTTTTTTTTGATTTTGGTTTTATTGTTTTTAAATTTAATTTTTATTTAAATAGTATTATTTTTTCTTTTGTTTTGATTTTGATTTCTGTTAGTGTTTTTTTTTATAGTCTTTATTATCTTAATATGGAAATTAATTTTTTTTATTATTTTTTTGTTTTGCTTGTTTTTATTTGTAGTATATTTTTTTTGGTTTTTTGTGATAGTGTTTTTTTTGTTTTGCTTGGTTGAGATTTGTTAGGTATTTCTAGTTTTTTTTTAGTTCTTTTTTATAATAATTGAGATAGTTGTAGTGGTTCTATGAATACTGTTTTAACCAATCGTATGGGTGATTTTTTTATTTTTGTTTTTTTTTCTTTGTCTTTTTTTACTTTTTTTAATTTTTTTAGTTTTTCCTATTTTTGTTTTTATTCTTCTTTTTTTCTTATTTTGGCTGCTTTTACTAAGAGTGCTCAGTTTCCTTTTGGTGGTTGATTGCCTAAGGCAATGAGTGCTCCTACTCCTGTTAGTTCTTTAGTACATAGTAGTACTCTTGTCACTGCTGGTATTGTTTTGATGATTAAATTTAATGTTATTATTATGAGTTCTTTTCTTTTAAAGTTGGTTCTTATTTCTGGTGTTTTTACTATATTTTTTTCTAGTTTTTGTGCTTTGTATGAGAATGATTTAAAGAAGGTTGTTGCTCTTAGTACTTTGTCTCAAATGGGTCTTTCAATGGTTTCTTTTGGTTTTGGTTTAAGTTTTCTTTGTTATGTTCATTTATTAAGTCATGCTATTTTTAAGAGTTGTCTTTTCATACAGATTGGTTATTTGATTCATTGTTCTTTTGGTCAACAGGATGGTCGTGGTTATTCTTTTGGTAATTTGCCTTATTTTGTTCAGCTTCAGATTTTAATTACTCTTTTTTGTTTGTGTGGTTTGTTTTTTTTAAGTGGTTCTGTTAGTAAAGATTATATTCTTGTTTTTTTTTTTTCTAGTTATTTTATGTTGTTTTTTTCTTTTTTTTTTTTTATTTCTGTTTTTATTACTTTTTTATATAGTTATCGCATTTGAAGTAGTCTTTTTTTAACTTTTTTTAATTCTTTATATTATAGTTGTAGTAGTTTTTTATTTTTTTTTATTAGTATTCCTTTGGTTTTTTTTTCTTTGTTTTTTATTTGGTGATTGAATCTTAATTTTTTTAGAATTCCTGTTGTTTTTGTTTATATTGATTTTTATTTTTTTTTTTTTTTTATTTTWTTGTTTTTTTTTTTTTATTTTATTGTTTTCAAGTTTTTGTCTTTTTCTGTTTATTGTTTTTTGATGGATTATTTTCCTATTTTATTTACTCGTTTTTTTCATGATTTTAAGTTTTTTGATTTGTTTTTGAATAAGTTAAATCTTACTTTTTTTTCCTTTTTTTCTTTTTCTAGTTTTATTTCTATATTTTCTTATTTTAATAAGTTTAATTTTTTAGTTGTTTTCATTTTTCTTATTTTTATTGTTTTTTAGATATCTAATTTATTTTTTTAGTTTTTTAAAGTTTTTTTTTTTWTTGATTTTTTTTTTTTTTTATGATTTTTTTTTTTTGTTTTTTTCTTTTGCTTTTTGTTTTTTTTGTTTTAGTTTTTTTTGTTGGTCTGGTAATTTTTTTTTAATTGATTCTTATTTTTATGTTGCTGTTTGTTTTATGTCTGTTTTTATTTTTTCTTTGGTTTTGGTTTCTGAACGTCATCGTGTTATTGTTTTTTTTTCTAAGGTTCTTTTGGTTATTTCTTTTTTTTTTTTTTTTTCTTATAGTGTTTTTTATCTATATGTTTTTTTTGAACTTTCTATGGTTCCTATTATTATTTTAATTCTTGGTTATGGTTATCAGATTGAGAAGGTTAATTCTTTTTTTTATCTTGTGTTTTATGCTACTTTTTGTAGTGTTCCTTTTCTTTTTGTTTATTTTAGTTTGGATTTTTTTTTTGTTGTTCCTTATTTTGATTGTTTTATTTCTTGGGAGATGGTTTTTATTATTAGTTTGGCTTTTATAATGAAATTTCCTGTTTTTTTTCTACATCTTTGGCTGCCTAAAGCTCATGTTGAAGCTCCCACTTCTGCTAGTATTTTATTAGCTGGTTTGTTGTTGAAGTTTGGTACTGTTGGGTTTGTTCGTATTATAAAGAGTCTTAGTTATTGTCATATTAATTATTGATTTTTTTTTTCGGTTTTAGGTATGTTTATTTCTTGTTTTGTTTGTGTTTTTCAGAGTGATTTTAAGTCTTTAGCTGCTTATTCTTCTGTTGTTCATATGAATTTTTTGTTGTTTTTTCTTTTATTTTTTGGTTTATATTCCAAAACTGGTAGTTTTTTAATAATGGTTTCTCACGGATACACTTCTTCTGTTATGTTTTATTTCATTGGTGAGTTTTATCGTTCTTTAGGTAGTCGAATGATTTATTTTTTGAACAGTTTTATGTCTTCTAGTTTTATTTTTTCTTTTTTAATTTCTTTGGTTTTTTTATCTAATTGTGGTATACCTCCTTCTATTTCTTTTTTTTCTGAGTTTTTTTCTTTTTCTGGTTTTTTTTCTTTGTTTTATAATGTTTTTTTTTTGGTTTTTTTTTATTTTTTTGTTTCTTTTTATTATTGTGTTTATATTATTGTTATTTCTTTTTTAGGTAAGAAGTTTTTTTTTTTTAAGAGTTGATTTTTTTTTTGGTCTCTTCCTTTAATTTTTTTTTGTTTTAATGTGTTTGGTTTTTTTTTATTTTTTTAATAGATTTAAGTTAAGTTAAACTATTAGTCTTCAAAACTAAAAATTTTATCTATAAGGTATTTAGTAGGAATTTTCTATATCCAATTGCGGTTTGGAAGTTTTTTTACCTTAACAAATTTTAGGCGAGTCTTCTAAACTTGTTTTGGGGTTTCCCGTTTGTTTTTTAAGTTTTTTCATAATTTCCATGTTTTGAGTTTTTCTACTTATCCTTTTTTTATGTTTATTTCTTTAAGTTCTCTTTTTTCTTCTTTTGTTGTTTTTTTCAAGTTTGGTATTTTTTTTTTTCTTTTTTTTTCTTTTTTTTCTTTTTTATTTCTTATTTTTTGTTGGTTTAAGGATATTTGTATAGAGGGTCTTTGCGGTTATCATAATTTTTATGTTATGGATGGTTTTAAGTTTGGTTTTGTTTTGTTTATTTTTAGTGAATTTATATTTTTTTTTAGTGTTTTTTGGTTTTATTTTGATTCTGCTTTAGTTCCTGCTCACGAAATTGGTTGTGGTTGGGGATTTTTTGGTTTGGATAAGATTAATCCTTTTGGAGTTCCTCTTTTAAATACTGTTATTCTTCTTAGAAGTGGTGTTACTGTTACTTGGTCTCATTATTGTCTTTTGAATAATTTTTATTGTTTAGATGGTTTGATTTTAACTATTCTTCTTTCTTTTATTTTTATTTTGGTTCAGTTTTTTGAGTATAAGAGTTCTAGTTTTTCTATCTCTGATGGTGTTTATGGTAGTATTTTTTATTTTTCTACTGGTTTTCATGGTTTTCATGTTATTCTAGGTGCTGTTTTCCTCACTTATAATCTTTTTCGTTTTTTATTATATCATTTTAATTATTCTCATCATTTGGGTTATGAGTTTTCTATTTTGTATTGGCATTTTGTAGATGTTGTTTGGTTATTTTTATTTGTTTTTGTTTATTGGTGAGGTTATTAGGTTTTATTTTTACTTTTTGGATTTTTTTAATTTTTTTGATTTTTTTCTTTTTGTTTTTGTTTTGCAGTTTATTTTTTGTCAAAAAGATAGATTAATTAATGTTTTTTTTAATAAGTTTTTTTCTTTTTTAGTCGGTGTTTTTTCTTATAATTCTTCTTGTTTTATTAGATATATTTTTTCTTCTTTTATTTTTGTTTTTTTGTTGACTTGTTGTTTTGGAGGTTATTTTAGTTATTCTTTTTGTCCTTTGGGTATTATTGAGTTTACTTTTTTTTTTTCTTTTGTTTCTTGATTTTCTACTTTTTTGTTTTTGATTTCTAGTCAGAAATTTTCTGTTTATATGAAGAAGTCTGGTGATGGTTTTTTTAAGACTTTTTTTTTGTTATTTGTTGAGATTATTAGTGAGTTTAGTCGTCCTATTGCTTTAAGTGTTCGTTTGTTTGCTAATATTATAGTTGGTCATGTTATTAGTGCTTGTTTTTATGTTTTTTTTGAGTGTGTTTTTGGTTTTTCTTTTTTAATTGTTTTTGCTATTGGTTTTGAGTGTTTTGTTTTTATTTTGCAGAGTTATATTTTTTCTCGTTTAATTTACTTATATATTAACGAGTAGCTTTTTAGTTTATTTAAAATTTTTACTTGTGGTGTAAAAGAAATTTGAGCTTTGTAAGTTAGTTTAAGTAGAATTTTTGTTTTTGGTACAAATGGTTATCTTACATTGAGGATTATTTTAATTTAGAATATTTAGCTGTTAACTAAAAGGTTTATCTTCATAAGAGTTTAGTTTATATTTAAAATATTAAATTGTAAATTTAAAGTTTTTTGCTCTTGCAGTAATTAGTTTAATTAAAATATAACATTTGGATTGTTAAGTTTTTTTACTGATTTTTCTTTTATTTTTTTGTTATTATTGTTTTTTTTTTAAATTGTTTTATTTGTAATATTGTTTTTTGATGGAGTATTTTTTTTTTAATGACTCTTGTTTTTGTTTTTTTAAATTTTAATAATTCTTATTCTTCTATTAACTATTTTATTTTTCAGGAGTTTCTTGGTTTGCTTTTTGTTTTTTTTTCTTTTGGTATTCTTCAATTTTTTATTATTTTATTAAAAGTTGGTGTTTCTCCTTTTCATTTTTGGTGTTTAAATATTTTTAATGGTCTTAGAGGTTTTAATACTTTTTGATTTCTTACTTTTCAGAAGTTACCTTACTTTCCTGTTTTTTCTTTTATTTTTGATTATAGTTTTTTTTTTTTTCTTGTTTTTGGTATTATTTTTTGTTATTTTAATCTTTTTTTTTGTAAGTCTTTTAAGAGCATAGTTTTTATTTCTTCTGTTGAGTCTTTTAATTGGTTGTTAATTTCTCTTTTCTCTTCTTTGTTTTCTGGTTTTTTTTTGTTTCTTTACTATGTTTTTGTTATGTTTTTTTTGTTGGATTATAGTTCTACTAAAGGTTATGATTTTTATAATTGGGAATTGGTTTTTCTTTTTATAAATTTTCCTATGACTATTACTTTTTTTGTTAAAATTTTTTCTATTATTTTTTTTTTTAATATTAGTTCTTTTTATCTGTTGTTTGTTTTATTTTTAATGGTCTTTTCTGTTTTTGGTTTTGGTTTTTGGTTTTTTAATGTTGGTTTGAAATTTAGTTATTATGGTTTTTATAATTTTAGTTTTTTTTATTTTTTTTTTTTTCCTTTGATGTTTTTTTGTCTTTTTTAAAAGAGTTTTAGTTTATATAGAATTTATCACTTACAATGATGGGGTTTAAACTCTTACCAATTTAGTAAAATTTTATTATATTGCTTTGATATGGCAAAGTTCTTTTTGATTTGGTATTTTTTGTTTTGTTTTTAGTGGCTCTTTTTTCTTTTTTATTTGTTTTTTTTTTTTATTTATTTGTTTGTTTTGCTTCTTTTTTTGATTTTTATTTTTGTAAGTCTTCTTCTTTTGAGAGTGGTTTTATGAGTGTTGGTTTAATTCAGAATTCTTTTAGAATTCACTTTTTTGTTATTATAATCATGTTTGTTGTTTTTGATTTGGAGATTGTTATTTTTATTGGTATTCTTATTTCTGATTTAAATTCTTTTGTTTGTTTTTTTTTTTTGTTTTTTTTTTTGTTCTTGTTTTTTTATATGGAGTGGTATTATGGTAAGCTTGTTTGAAATTTTTAATATTAAAAAACTTTATTATAATTTAGTATATCTCGTTGTCGTTGAGAAGGTTTTAAGTTTTATCTTATTATTATATTTTTTTTTTTTCTTGTTTTTAGTATCAAAAACCGATTGGGGTTTTGATATATTATATATTATATATTATAAAAATAATATAAATATAATATATTTATTAATTATATTTATATATAAATAATTATATTTATATATATAWATAATTATATTTATATTATTTTTATTATGTATATATATATATTTATGTTGATATTAATTAGTTAATATCATATCCTTTGTTTAGGATAATTTTTTGATGGAGATTTTATTAATTAGGTAGACTTGTTTAATTTAAGCTGGTAAACTTTGAACTTTTTTGGGTTCTTAAAGTTTCAGGAAAACAAGTCTACCTAATTAATGATTTTATTTTAATTGAAATTATATGTCTATGAGTTCGATTAAAATAAAATTTTGTAGTATAATTGTATACNNNNNNNNNNNNNNNNNNNNNNNNNNNNNNN
>Myanmar_Human_MyHTB177-5
GTCGTTTATTTTTCGATTTTTTTATTTATAATTTTGTTGGTTTTTTTTGTTGTTTTTTTTGTTATACAGAGTATTGCTTTTATTACTTTATATGAGCGTCATTTGTTGGGTCTTAGTCAATCTCGACTTGGTCCTACGAAGGTAGGTTTTTTTGGTGTTTTTCAGGCTATTGTAGATGGAGTTAAGCTTCTAAGTAAAGAACAATTTTTACCTTATAATTCTTCTTATTTTTTTTTTTTATTTATTCCTTCTGTTTCTTTTTGTTTGATATATTTGGAGTGGTTTGTTCTTCCTTTTTTTTTTGATTTTTTTACTTTTAATTATTCTGTTTTGTTTTTTCTTTGTTTGGTTGGTTTTTCTGTTTATACTACTTTAATTTCTGGAATTGTTTCCAAATCTAAGTATTCTATAATTGGTTCTATTCGTGCTAGTAGTCAGAGTATTTCTTATGAGATTTCTTTTACTTTTTTTGTTTTTTGTGTTGTTCTTCATGTTGGTGTTTTTAGTTTTTTTAGTTTTTTTAGTTTTAGCATAGTTGTTCTTTTTTTTCCTTTTCTTATTATGATTATTGGTGAGCTTAATCGTGCTCCTTTTGATTTTTCTGAGGGTGAGAGTGAACTTGTTAGTGGTTATAATATTGAATATTCTAGTGTTGCTTTTGTTCTTTTGTTTTTGAGTGAGTATGGTGTGTTGATTTTTTTTTGTGTTCTTTTTTCTTTTTTGTTTTTTGGTGGTTCTGTTTTTATGTCTTTTGTTATTTTTTCTTTTTTGATTTTTATTCGTAGTTCTTTTCCTCGTTATCGTTATGATATGATGATAGGTTTTTTTTGATTTATTATGTTACCTATTTCTATGATTTTGTTTTTATTTTTTTGTTTGTTATTTTTTTAGGGATTTAGTTTATATTAAAATGTTTGTTTTGCGTACAAAAGAATTTTTTCTCTGAATTTTTTTTCTTAGTTTATAGATTTGATTATGGTCATTGTAATGATAAAATGGTGTTATATAATTTTTAATCACTTGAGTGGACAATGTTTTTCTATCCCGGCAATGTATTGCTTGTATAAACTCAGTACCAGAATAATCGGATAGACTGAGTAAGCTTATACCCTAAATGTGTTTTGGCCATGGTTTTTTTTTTGATTTTTTTACAACTGTTTAGTGCAATGTGCAGTTTTTTTTTGTTGTTTTATCTTGGTCAATAAGATTAGACAAATGACCTGGATTAGTACCCAGTTAATCTAAATTTAAAAGTTGCAGGAGTAAAGTAATATTTAAACTGTAATAATATTGGCGGATTTTTTAATTATCTTTGGAGGTTGAGCTGTAATTGAGAACCCTCATTATCAGCTTTGATTTTTGTCGCATGTATGATCGTTTATGTCCTTCTTAAAGAGGTGCATTAAAGATTATTTGGTGTTTAATCAATGATATCTATTAAAACAGATAAATACCTGGTATATATCAAAGTTTTCGTTTGACCTACAATATCTTATGTTTCGGATAAGGAGGAGAGATTCTTCTTTGAAGTTGTAAAAGACAGTAAATGCTTTTTAATGTAGCATTGAAGTATTTAGAGAAATCGTACAAATCATCCATCAATTGCCCACAGGGGAGTAAGTTGTAGTAAAGTAGGTGTAGGGGAATCTGTACCTAGTTTAAGTTGGTTATATTTTAATAATTTGGTTTTTTTCCAAGTGTTTTTTCCTTCTTTAATAAGTTAGTATATTTTAGTACATTGGGTTCATATCCTAAAGGAGAATTTTCACTTATTTTTTATTGTTTTTTTTATTTAATTTTTTCTTTTTTAAGGGGGTACTTTTAAGGTTTTTGGGAGTTATTAGTATAATAAGTATTTTTAATTGCAAATTAAAAGGTTAATAGCTTTTTTTATTCTTTTAAGTTTTTAAATGTTCCTGTTAGTTTTTCTTTATCTGTTTTTTGGAATTTTGGTAGTATTTTGGGTATGGTTCTTTTTTTTCAGATTTTTAGTGGTTTATTTTTATCTTTTTATTATGTTGCTGATGGTTTTAATTCTTTTTCTAGTGTTCAGTATATCATAAGTGATGTTAATTTTGGTTGGGTTTTTCGTATTTTACATTTTAACGGTGCTAGTTTATTTTTTTTTTTTTTGTATTTGCATTTTTTTAAGGGTCTTTTTTTTTGTAGTTATCGTTTGTCTGGTACTTGGATTATTGGTTTAACTATTTTTTTTTTTGTTATAATGGAGGCTTTTATAGGTTATGTTTTAGTTTGGGCTCAGATGAGTTTTTGAGCTTCTGTTGTTATTACTAGTCTTTTAAGTGTTATTCCTTACTTTGGTTTTTCTATTGTTTATTGGATTTGGAGTGGTTTTTCTGTTGTTAATTCTACTCTTAAGTTTTTTTTTGTTATTCATTTTTTAATGCCTTGATTGGTTTTTCTTTTAGTTTTTGTTCATTTGTTTTTTTTACACTCCACTGGTAGGACTTCTGTTTTATATTGTCATGGTGATTATGATAAAATTAGTTTTTTCCCTTATTATTTTTATAAAGATTCTTATAATTTGGTTGTTTTTTTTCTTTTTTTTATTTTTTCTTTTTTTTTTCCTTTTTTACTTGGTGATCCTGAAATGTTTGTTGAGTCTGATCCAATGGTTAGACCTGTACATATTGTTCCTGAGTGATATTTCTTATTTGCTTATGCTATTTTGCGTGCTATCCCTAATAAAGTTTTAGGTGTTTTTTTTCTTGTTTTTAGTATTTTTATTTTTTATTTTTATGTTTTTTTTAATAATTATTATAGTGTTCTTGATAATTTGAATTTTTTTTTAGTTGTTTTTTTTATTTTGGTTTCTGTTTTTTTAAGTTGATTAGGTCAGTGTCATGTTGAATATCCTTTTATTGGTTTGAGAGTTGTTTTTTCTTTTTTTTATTTTTTTTTTGCTTTTTTAATTGTTTTCTCTCGATTTTTGACTAAATTTATTTTTTCTTAGTAAACTTAGTATAATTTATTATATTGGATTTAGGATCCTGGGATTTTTGTTTACTTTTAATTATTTCCAAGGTTACATGATAGGTTTTTCTAATAATTATCTTTGTAGATACATGGATTGGTTTCATAATTTTAATTGTAGTTTATTATTTGGTGTTTTATTTTTTGTTTTTATAGTTATTGTTAATCTTTTTGTTAATTCTTATTATTTTAAGAGTCATAATATTGAATATCAATTTGGTGAGTTTTTATGTAGTTTGTTGCCTTTATTTATTTTGGTTTTTCAAATGTTTCCTTCTTTATCTTTGTTGTATTTTAGTGGTTTGTCTTATTTAGATAGTAGTTTAACTGTTAAAGTTGTTGGTCATCAATGGTATTGAAGTTATGATTATAGGGATATCGGTATTGAATTTGATTCTTATATGAAGTCTATTGATTCTTTATTGATTGGTGAGCCTCGTTTATTAGAAGTTGATAATCGTTGTGTTGTTCCTTGTGATACTAATATTCGATTTTGTATTACATCGGCTGATGTTATTCACTCTTGATCTCTTCCTTCTTTTTGTATTAAACTTGATGCTATGAGTGGTATTTTAAGTACTGTTACTTGTAGTTTTCCTATGGTTGGTGTTTTTTATGGTCAGTGTTCTGAGATTTGTGGTGCTAATCATAGTTTTATACCTATTTGTTTGGAGGTTTCTTTGTTGGAAAATTTTAAAGATTGATGTTATTTAATGTCTAGTTAATTTTGAGGTATTAGTATATTTTAGTATTATTCTTTTTCGAGGAGTCGGATTTATACCTTTATTGAATTAGCATAATTTAATGTATTTGTTTTAAGCGCAAAAGATTTTATTCAATTTTACTCTTTTAGTTTATAAAAAATATGACTTTGAAGCAGTTAAGAATCATAGAGTATATTTTTTTTTTATATATATATTAGTATTGCATACTATGTTAGGATATTTTCAAAGATTTTGATAAATAGAAGCAAAGTGTTTAAGGTGTAGTTTTTTTTTTTGTTACAAAAATAATTTTACTACTCTTAGTGTTGATACATCGAACTTTGTGATATCTGTTTTTAATTTTTATATTAGAAAATTATATATTGTTTTTTTTTTTTGTAGTTTTAATAATTTGAAGTTTTTTTGTTTTAAGTTTTATAACTTTACTACTTTTTTTTTYTTTTTTTTTTTTTAATTATAATTCTTTATAGTTTTTATTATCTAACAATTAGTAAATTAATAAATTATGTTTTTTTTTTTAATATAAATGAATTACTAATTATCTGGTCAAATGTTTATTAAAGACTTAGGATTTATATTAAATCTGTCTTCTGCCCTATGGTTTTTTTAAATGGCAGTCTTAGCGTGAGGACATTAAAGTAGCAAAATAATTTGTGCTTTTATTGGGTTCGAGTATGAATGAAGTTTTGGCTGGTGATATTTTTTTTTTTTTTTGAATTTAATATACATCTAAAAAGAGATGTTTATAATAAAACAAAGATAAGTCTTCGGAAATTTTATTTCTATTAAAAGTTTTTTTTTTTAGTAATTTATCTAGGGAAGATTATTATATAATTTTTTTTTACTATTTTTAATTTAAAAAATTACTCCGGAGTTAACAGAAAAACATGCCTTATGTAGTTCTTATATTTTGGTAAGTTTTACATCGATGTTGTATCTTTATTAGCTGAAGAGGAGAAATTTCAGTTTTTTAGACTGTTCTTCTTTTAATAAATAAAACGTGATATTAGTTTAATTCATCGTGAGATAGAATTGTTTATCTTGTTTATTATTTTTTTTTATCGGGATTAGTACGAAAGGAATTTCACTATAATTTTAAATTTTTTAATCTTTTTTTTAATTTTTTTTGTTTATTTTTTTCTTGTCTTAGTTTTCTTGTTTTTGATCCTTTAAAGAGTGCTTTTTTTTTAGTTCTTTCTTTAATTTTTTTGGTTTTTTTTATTTCTTTTGGTTTTTATGTTTGGTTTTCTTATTTTATTTGTTTGATTTTTTTGAGTGGTATTTTTGTTATTATTGTTTATTTTTCTAGTTTTTCTAAATATATTTATGTCAATATTAATTTTTTTCTTGTCCTTTTTGTTTTCTTGTTTTTTTTTTTTTATTCTTTTTTTTTCTTTTTAGATCCTAGTTATCATAATTCTTTAAATTTTCTTTATTATGATTTGTTTTTTTCTTTTATTTTTTGGGTTGTTTTTTGTTTGTTTTTTTTTATAAATTTTGTTAGCTTTTTTCTTTGTTTTTCTGGTGCTCTTCGACTGTATTAATTTTGGTTTATTAGTATAATAAGTATATTTGATTTCCAATCAAATGGTCATTAAACTATGCTATTTTAGTTTATGTAAAATGTCTAATTTGTAATTAGAAGAATTTTTAGCAACTTTCTAGTTTTTGTTTTTTATAGTACTAATCACAAAGATATTGGTAGTATTTATTTAATTTTTGGTTTATGAGCTGGTATAGTTGGTTCTGCTCTTTCTATAATTATTCGTATCGAGTTAAGTAAGCCTGGTATGTTTATTGGAGATGGTCAATTATATAATTCTATTTTAACTGCTCATGCTATTTTGATAATTTTTTTTATGGTTATACCTAGGATGATTGGTGGTTTTGGTAATTGAATGGTTCCTTTAATATTAGGTGCACCTGATATGAGTTTTCCTCGATTAAATAATATTAGTTTTTGATTATTACCTGCTTCTATTTTTTTGGTTTTTTTGGCTTGTTTTGTTGATAATGGTTTAGGTACTAGTTGAACTATTTATCCCCCTTTATCTACTTCAGGACATCCTGGTTCTAGTGTTGATTTGGCTATTTTTAGTTTACATCTTTCTGGTATTAGTTCTATTTTGGGTGGTATTAATTTTATGTGTACTGTTAAAAATTTACGTTCTAGTTCTGTTTCTCTCAATAATATGAGTTTATTTATTTGAACTATTTTTGTTACTGTTTTTTTATTGGTTTTGTCTTTACCTGTTTTAGCTGGTGCTATTACTATGTTGTTAATTGATCGTAATTTTAATGGTTCTTTTTTTGATCCTAGTTTTGGTGGTAATCCTTTGATTTATCAGCATTTGTTTTGGTTTTTTGGTCATCCAGAAGTTTATATTTTAATTTTACCTGCTTTCGGTATTATTAGTCAATGTACTTTGTATTTGACTGGTAAAAAAGAAGTTTTTGGTTATTTGGGTATGGTTTATGCTATTTTGAGTATTGGTTTAATTGGTTGTGTAGTTTGAGCTCATCACATGTATACTGTTGGTATAGATTTTGATTCTCGTGCTTATTTTACTGCTGCTACTATAGTGATTGCTGTTCCTACTGGTGTAAAAGTTTTTAGATGGTTAGCTACTTTTTTTGGTACTGTTATAGTTTATCAACCTTTATTATTTTGAGTTATAGGTTTTATTTTTTTATTTACTATTGGTGGTTTAACTGGTGTTATATTATCTAATTCTAGAATTGACATTATTTTACATGATACTTATTATGTAGTGTCTCATTTTCATTATGTTTTAAGTCTTGGTGCTGTTTTTGGTTTGTTTGCAGGTGTTACTTTGTGATGATCTTTTATTACTGGTTTTGTTTTGAATAAAATTTATATGTATTCTGTTTTTTTTTTATTTTTTATTGGAGTTAATATGACTTTTTTTCCTTTACATTTTGCTGGTTTACATGGTTTCCCACGAAAATATGTAGACTATCCAGATGTTTATTCTTTCTGAAATGTTTTATCTTCTTTTGGTTCTCTTATTAGTATTTTTTCTCTTTTTTTTTTTGTTTTTGTTTTATTAGAATCTTTCATTAGTTATCGTGTTTTAGTTGTTGATTACTTTAATGGTGTTAGACCTGAAAATGCTAATTTAGGTTATAATTTTTACCATAGTTTCCAAGATGGGGTTTATTTAAGAGTGCCTCATAATTAATTGTTTTTATTTTTTATTGGTATTTTTTTCCTTTTTTATAAATTTCGACGTTTTATTTTTGTTATTATTTCTTTTGAATTTTTAATAATGGGAGTTTTTTATTTGTTTTCTTTTTTTTTTGGTTTTTTTTCTTTTTTTTACTTTTTATGTTTTAGTGTTTTTTGTAGTCTTATAGGTGTTGTTTTAATAGTTTATTTTATTAAGTTCTATGGTTGTGATTATGTTTTTTTTTAAAATCAMTTAGTATCAAACCCCAATTGAGTGGTTAGCTTAAGTTTAAAGCACCGGATTTTTAATCCGGGGATTAATCTGCTTAAAACTGTTTTTATTTTGATTTGAAATCAAAATTTGGATTTTTCCGCAGTTTTTGTCTTTATTTTTGATTTTTTTTTGTTGTTTTTTGTTTTTGTTTTTTGTTTTTGTTTTTTGTTTTGTTTTTGTTTTTTGTTCCTTTTTTTAAGTTTTCTTTCTTTTTTTTTGATTTTGGTTTTATTGTTTTTAAATTTAATTTTTATTTAAATAGTATTATTTTTTCTTTTGTTTTGATTTTGATTTCTGTTAGTGTTTTTTTTTATAGTCTTTATTATCTTAATATGGAAATTAATTTTTTTTATTATTTTTTTGTTTTGCTTGTTTTTATTTGTAGTATATTTTTTTTGGTTTTTTGTGATAGTGTTTTTTTTGTTTTGCTTGGTTGAGATTTGTTAGGTATTTCTAGTTTTTTTTTAGTTCTTTTTTATAATAATTGAGATAGTTGTAGTGGTTCTATGAATACTGTTTTAACCAATCGTATGGGTGATTTTTTTATTTTTGTTTTTTTTTCTTTGTCTTTTTTTACTTTTTTTAATTTTTTTAGTTTTTCCTATTTTTGTTTTTATTCTTCTTTTTTTCTTATTTTGGCTGCTTTTACTAAGAGTGCTCAGTTTCCTTTTGGTGGTTGATTGCCTAAGGCAATGAGTGCTCCTACTCCTGTTAGTTCTTTAGTACATAGTAGTACTCTTGTCACTGCTGGTATTGTTTTGATGATTAAATTTAATGTTATTATTATGAGTTCTTTTCTTTTAAAGTTGGTTCTTATTTCTGGTGTTTTTACTATATTTTTTTCTAGTTTTTGTGCTTTGTATGAGAATGATTTAAAGAAGGTTGTTGCTCTTAGTACTTTGTCTCAAATGGGTCTTTCAATGGTTTCTTTTGGTTTTGGTTTAAGTTTTCTTTGTTATGTTCATTTATTAAGTCATGCTATTTTTAAGAGTTGTCTTTTCATACAGATTGGTTATTTGATTCATTGTTCTTTTGGTCAACAGGATGGTCGTGGTTATTCTTTTGGTAATTTGCCTTATTTTGTTCAGCTTCAGATTTTAATTACTCTTTTTTGTTTGTGTGGTTTGTTTTTTTTAAGTGGTTCTGTTAGTAAAGATTATATTCTTGTTTTTTTTTTTTCTAGTTATTTTATGTTGTTTTTTTCTTTTTTTTTTTTTATTTCTGTTTTTATTACTTTTTTATATAGTTATCGCATTTGAAGTAGTCTTTTTTTAACTTTTTTTAATTCTTTATATTATAGTTGTAGTAGTTTTTTATTTTTTTTTATTAGTATTCCTTTGGTTTTTTTTTCTTTGTTTTTTATTTGGTGATTGAATCTTAATTTTTTTAGAATTCCTGTTGTTTTTGTTTATATTGATTTTTATTTTTTTTTTTTTTTTATTTTWTTGTTTTTTTTTTTTTATTTTATTGTTTTCAAGTTTTTGTCTTTTTCTGTTTATTGTTTTTTGATGGATTATTTTCCTATTTTATTTACTCGTTTTTTTCATGATTTTAAGTTTTTTGATTTGTTTTTGAATAAGTTAAATCTTACTTTTTTTTCCTTTTTTTCTTTTTCTAGTTTTATTTCTATATTTTCTTATTTTAATAAGTTTAATTTTTTAGTTGTTTTCATTTTTCTTATTTTTATTGTTTTTTAGATATCTAATTTATTTTTTTAGTTTTTTAAAGTTTTTTTTTTTWTTGATTTTTTTTTTTTTTTATGATTTTTTTTTTTTGTTTTTTTCTTTTGCTTTTTGTTTTTTTTGTTTTAGTTTTTTTTGTTGGTCTGGTAATTTTTTTTTAATTGATTCTTATTTTTATGTTGCTGTTTGTTTTATGTCTGTTTTTATTTTTTCTTTGGTTTTGGTTTCTGAACGTCATCGTGTTATTGTTTTTTTTTCTAAGGTTCTTTTGGTTATTTCTTTTTTTTTTTTTTTTTCTTATAGTGTTTTTTATCTATATGTTTTTTTTGAACTTTCTATGGTTCCTATTATTATTTTAATTCTTGGTTATGGTTATCAGATTGAGAAGGTTAATTCTTTTTTTTATCTTGTGTTTTATGCTACTTTTTGTAGTGTTCCTTTTCTTTTTGTTTATTTTAGTTTGGATTTTTTTTTTGTTGTTCCTTATTTTGATTGTTTTATTTCTTGGGAGATGGTTTTTATTATTAGTTTGGCTTTTATAATGAAATTTCCTGTTTTTTTTCTACATCTTTGGCTGCCTAAAGCTCATGTTGAAGCTCCCACTTCTGCTAGTATTTTATTAGCTGGTTTGTTGTTGAAGTTTGGTACTGTTGGGTTTGTTCGTATTATAAAGAGTCTTAGTTATTGTCATATTAATTATTGATTTTTTTTTTCGGTTTTAGGTATGTTTATTTCTTGTTTTGTTTGTGTTTTTCAGAGTGATTTTAAGTCTTTAGCTGCTTATTCTTCTGTTGTTCATATGAATTTTTTGTTGTTTTTTCTTTTATTTTTTGGTTTATATTCCAAAACTGGTAGTTTTTTAATAATGGTTTCTCACGGATACACTTCTTCTGTTATGTTTTATTTCATTGGTGAGTTTTATCGTTCTTTAGGTAGTCGAATGATTTATTTTTTGAACAGTTTTATGTCTTCTAGTTTTATTTTTTCTTTTTTAATTTCTTTGGTTTTTTTATCTAATTGTGGTATACCTCCTTCTATTTCTTTTTTTTCTGAGTTTTTTTCTTTTTCTGGTTTTTTTTCTTTGTTTTATAATGTTTTTTTTTTGGTTTTTTTTTATTTTTTTGTTTCTTTTTATTATTGTGTTTATATTATTGTTATTTCTTTTTTAGGTAAGAAGTTTTTTTTTTTTAAGAGTTGATTTTTTTTTTGGTCTCTTCCTTTAATTTTTTTTTGTTTTAATGTGTTTGGTTTTTTTTTATTTTTTTAATAGATTTAAGTTAAGTTAAACTATTAGTCTTCAAAACTAAAAATTTTATCTATAAGGTATTTAGTAGGAATTTTCTATATCCAATTGCGGTTTGGAAGTTTTTTTACCTTAACAAATTTTAGGCGAGTCTTCTAAACTTGTTTTGGGGTTTCCCGTTTGTTTTTTAAGTTTTTTCATAATTTCCATGTTTTGAGTTTTTCTACTTATCCTTTTTTTATGTTTATTTCTTTAAGTTCTCTTTTTTCTTCTTTTGTTGTTTTTTTCAAGTTTGGTATTTTTTTTTTTCTTTTTTTTTCTTTTTTTTCTTTTTTATTTCTTATTTTTTGTTGGTTTAAGGATATTTGTATAGAGGGTCTTTGCGGTTATCATAATTTTTATGTTATGGATGGTTTTAAGTTTGGTTTTGTTTTGTTTATTTTTAGTGAATTTATATTTTTTTTTAGTGTTTTTTGGTTTTATTTTGATTCTGCTTTAGTTCCTGCTCACGAAATTGGTTGTGGTTGGGGATTTTTTGGTTTGGATAAGATTAATCCTTTTGGAGTTCCTCTTTTAAATACTGTTATTCTTCTTAGAAGTGGTGTTACTGTTACTTGGTCTCATTATTGTCTTTTGAATAATTTTTATTGTTTAGATGGTTTGATTTTAACTATTCTTCTTTCTTTTATTTTTATTTTGGTTCAGTTTTTTGAGTATAAGAGTTCTAGTTTTTCTATCTCTGATGGTGTTTATGGTAGTATTTTTTATTTTTCTACTGGTTTTCATGGTTTTCATGTTATTCTAGGTGCTGTTTTCCTCACTTATAATCTTTTTCGTTTTTTATTATATCATTTTAATTATTCTCATCATTTGGGTTATGAGTTTTCTATTTTGTATTGGCATTTTGTAGATGTTGTTTGGTTATTTTTATTTGTTTTTGTTTATTGGTGAGGTTATTAGGTTTTATTTTTACTTTTTGGATTTTTTTAATTTTTTTGATTTTTTTCTTTTTGTTTTTGTTTTGCAGTTTATTTTTTGTCAAAAAGATAGATTAATTAATGTTTTTTTTAATAAGTTTTTTTCTTTTTTAGTCGGTGTTTTTTCTTATAATTCTTCTTGTTTTATTAGATATATTTTTTCTTCTTTTATTTTTGTTTTTTTGTTGACTTGTTGTTTTGGAGGTTATTTTAGTTATTCTTTTTGTCCTTTGGGTATTATTGAGTTTACTTTTTTTTTTTCTTTTGTTTCTTGATTTTCTACTTTTTTGTTTTTGATTTCTAGTCAGAAATTTTCTGTTTATATGAAGAAGTCTGGTGATGGTTTTTTTAAGACTTTTTTTTTGTTATTTGTTGAGATTATTAGTGAGTTTAGTCGTCCTATTGCTTTAAGTGTTCGTTTGTTTGCTAATATTATAGTTGGTCATGTTATTAGTGCTTGTTTTTATGTTTTTTTTGAGTGTGTTTTTGGTTTTTCTTTTTTAATTGTTTTTGCTATTGGTTTTGAGTGTTTTGTTTTTATTTTGCAGAGTTATATTTTTTCTCGTTTAATTTACTTATATATTAACGAGTAGCTTTTTAGTTTATTTAAAATTTTTACTTGTGGTGTAAAAGAAATTTGAGCTTTGTAAGTTAGTTTAAGTAGAATTTTTGTTTTTGGTACAAATGGTTATCTTACATTGAGGATTATTTTAATTTAGAATATTTAGCTGTTAACTAAAAGGTTTATCTTCATAAGAGTTTAGTTTATATTTAAAATATTAAATTGTAAATTTAAAGTTTTTTGCTCTTGCAGTAATTAGTTTAATTAAAATATAACATTTGGATTGTTAAGTTTTTTTACTGATTTTTCTTTTATTTTTTTGTTATTATTGTTTTTTTTTTAAATTGTTTTATTTGTAATATTGTTTTTTGATGGAGTATTTTTTTTTTAATGACTCTTGTTTTTGTTTTTTTAAATTTTAATAATTCTTATTCTTCTATTAACTATTTTATTTTTCAGGAGTTTCTTGGTTTGCTTTTTGTTTTTTTTTCTTTTGGTATTCTTCAATTTTTTATTATTTTATTAAAAGTTGGTGTTTCTCCTTTTCATTTTTGGTGTTTAAATATTTTTAATGGTCTTAGAGGTTTTAATACTTTTTGATTTCTTACTTTTCAGAAGTTACCTTACTTTCCTGTTTTTTCTTTTATTTTTGATTATAGTTTTTTTTTTTTTCTTGTTTTTGGTATTATTTTTTGTTATTTTAATCTTTTTTTTTGTAAGTCTTTTAAGAGCATAGTTTTTATTTCTTCTGTTGAGTCTTTTAATTGGTTGTTAATTTCTCTTTTCTCTTCTTTGTTTTCTGGTTTTTTTTTGTTTCTTTACTATGTTTTTGTTATGTTTTTTTTGTTGGATTATAGTTCTACTAAAGGTTATGATTTTTATAATTGGGAATTGGTTTTTCTTTTTATAAATTTTCCTATGACTATTACTTTTTTTGTTAAAATTTTTTCTATTATTTTTTTTTTTAATATTAGTTCTTTTTATCTGTTGTTTGTTTTATTTTTAATGGTCTTTTCTGTTTTTGGTTTTGGTTTTTGGTTTTTTAATGTTGGTTTGAAATTTAGTTATTATGGTTTTTATAATTTTAGTTTTTTTTATTTTTTTTTTTTTCCTTTGATGTTTTTTTGTCTTTTTTAAAAGAGTTTTAGTTTATATAGAATTTATCACTTACAATGATGGGGTTTAAACTCTTACCAATTTAGTAAAATTTTATTATATTGCTTTGATATGGCAAAGTTCTTTTTGATTTGGTATTTTTTGTTTTGTTTTTAGTGGCTCTTTTTTCTTTTTTATTTGTTTTTTTTTTTTATTTATTTGTTTGTTTTGCTTCTTTTTTTGATTTTTATTTTTGTAAGTCTTCTTCTTTTGAGAGTGGTTTTATGAGTGTTGGTTTAATTCAGAATTCTTTTAGAATTCACTTTTTTGTTATTATAATCATGTTTGTTGTTTTTGATTTGGAGATTGTTATTTTTATTGGTATTCTTATTTCTGATTTAAATTCTTTTGTTTGTTTTTTTTTTTTGTTTTTTTTTTTGTTCTTGTTTTTTTATATGGAGTGGTATTATGGTAAGCTTGTTTGAAATTTTTAATATTAAAAAACTTTATTATAATTTAGTATATCTCGTTGTCGTTGAGAAGGTTTTAAGTTTTATCTTATTATTATATTTTTTTTTTTTCTTGTTTTTAGTATCAAAAACCGATTGGGGTTTTGATATATTATATATTATATATTATAAAAATAATATAAATATAATATATTTATTAATTATATTTATATATAAATAATTATATTTATATATATAWATAATTATATTTATATTATTTTTATTATGTATATATATATATTTATGTTGATATTAATTAGTTAATATCATATCCTTTGTTTAGGATAATTTTTTGATGGAGATTTTATTAATTAGGTAGACTTGTTTAATTTAAGCTGGTAAACTTTGAACTTTTTTGGGTTCTTAAAGTTTCAGGAAAACAAGTCTACCTAATTAATGATTTTATTTTAATTGAAATTATATGTCTATGAGTTCGATTAAAATAAAATTTTGTAGTATAATWGTATACTNNNNNNNNNNNNNNNNNNNNNNNNNNNNNN
>Myanmar_Human_MyHTB177-6
```
