## Supplementary material for "Genomic analysis of Strongyloides stercoralis and Strongyloides fuelleborni in Bangladesh": S2 File (part 2 of 2)

```
GTCGTTTATTTTTCGATTTTTTTATTTATAATTTTGTTGGTTTTTTTTGTTGTTTTTTTTGTTATACAGAGTATTGCTTTTATTACTTTATATGAGCGTCATTTGTTGGGTCTTAGTCAATCTCGACTTGGTCCTACGAAGGTAGGTTTTTTTGGTGTTTTTCAGGCTATTGTAGATGGAGTTAAGCTTCTAAGTAAAGAACAATTTTTACCTTATAATTCTTCTTATTTTTTTTTTTTATTTATTCCTTCTGTTTCTTTTTGTTTGATATATTTGGAGTGGTTTGTTCTTCCTTTTTTTTTTGATTTTTTTACTTTTAATTATTCTGTTTTGTTTTTTCTTTGTTTGGTTGGTTTTTCTGTTTATACTACTTTAATTTCTGGAATTGTTTCCAAATCTAAGTATTCTATAATTGGTTCTATTCGTGCTAGTAGTCAGAGTATTTCTTATGAGATTTCTTTTACTTTTTTTGTTTTTTGTGTTGTTCTTCATGTTGGTGTTTTTAGTTTTTTTAGTTTTTTTAGTTTTAGCATAGTTGTTCTTTTTTTTCCTTTTCTTATTATGATTATTGGTGAGCTTAATCGTGCTCCTTTTGATTTTTCTGAGGGTGAGAGTGAACTTGTTAGTGGTTATAATATTGAATATTCTAGTGTTGCTTTTGTTCTTTTGTTTTTGAGTGAGTATGGTGTGTTGATTTTTTTTTGTGTTCTTTTTTCTTTTTTGTTTTTTGGTGGTTCTGTTTTTATGTCTTTTGTTATTTTTTCTTTTTTGATTTTTATTCGTAGTTCTTTTCCTCGTTATCGTTATGATATGATGATAGGTTTTTTTTGATTTATTATGTTACCTATTTCTATGATTTTGTTTTTATTTTTTTGTTTGTTATTTTTTTAGGGATTTAGTTTATATTAAAATGTTTGTTTTGCGTACAAAAGAATTTTTTCTCTGAATTTTTTTTCTTAGTTTATAGATTTGATTATGGTCATTGTAATGATAAAATGGTGTTATATAATTTTTAATCACTTGAGTGGACAATGTTTTTCTATCCCGGCAATGTATTGCTTGTATAAACTCAGTACCAGAATAATCGGATAGACTGAGTAAGCTTATACCCTAAATGTGTTTTGGCCATGGTTTTTTTTTTGATTTTTTTACAACTGTTTAGTGCAATGTGCAGTTTTTTTTTGTTGTTTTATCTTGGTCAATAAGATTAGACAAATGACCTGGATTAGTACCCAGTTAATCTAAATTTAAAAGTTGCAGGAGTAAAGTAATATTTAAACTGTAATAATATTGGCGGATTTTTTAATTATCTTTGGAGGTTGAGCTGTAATTGAGAACCCTCATTATCAGCTTTGATTTTTGTCGCATGTATGATCGTTTATGTCCTTCTTAAAGAGGTGCATTAAAGATTATTTGGTGTTTAATCAATGATATCTATTAAAACAGATAAATACCTGGTATATATCAAAGTTTTCGTTTGACCTACAATATCTTATGTTTCGGATAAGGAGGAGAGATTCTTCTTTGAAGTTGTAAAAGACAGTAAATGCTTTTTAATGTAGCATTGAAGTATTTAGAGAAATCGTACAAATCATCCATCAATTGCCCACAGGGGAGTAAGTTGTAGTAAAGTAGGTGTAGGGGAATCTGTACCTAGTTTAAGTTGGTTATATTTTAATAATTTGGTTTTTTTCCAAGTGTTTTTTCCTTCTTTAATAAGTTAGTATATTTTAGTACATTGGGTTCATATCCTAAAGGAGAATTTTCACTTATTTTTTATTGTTTTTTTTATTTAATTTTTTCTTTTTTAAGGGGGTACTTTTAAGGTTTTTGGGAGTTATTAGTATAATAAGTATTTTTAATTGCAAATTAAAAGGTTAATAGCTTTTTTTATTCTTTTAAGTTTTTAAATGTTCCTGTTAGTTTTTCTTTATCTGTTTTTTGGAATTTTGGTAGTATTTTGGGTATGGTTCTTTTTTTTCAGATTTTTAGTGGTTTATTTTTATCTTTTTATTATGTTGCTGATGGTTTTAATTCTTTTTCTAGTGTTCAGTATATCATAAGTGATGTTAATTTTGGTTGGGTTTTTCGTATTTTACATTTTAACGGTGCTAGTTTATTTTTTTTTTTTTTGTATTTGCATTTTTTTAAGGGTCTTTTTTTTTGTAGTTATCGTTTGTCTGGTACTTGGATTATTGGTTTAACTATTTTTTTTTTTGTTATAATGGAGGCTTTTATAGGTTATGTTTTAGTTTGGGCTCAGATGAGTTTTTGAGCTTCTGTTGTTATTACTAGTCTTTTAAGTGTTATTCCTTACTTTGGTTTTTCTATTGTTTATTGGATTTGGAGTGGTTTTTCTGTTGTTAATTCTACTCTTAAGTTTTTTTTTGTTATTCATTTTTTAATGCCTTGATTGGTTTTTCTTTTAGTTTTTGTTCATTTGTTTTTTTTACACTCCACTGGTAGGACTTCTGTTTTATATTGTCATGGTGATTATGATAAAATTAGTTTTTTCCCTTATTATTTTTATAAAGATTCTTATAATTTGGTTGTTTTTTTTCTTTTTTTTATTTTTTCTTTTTTTTTTCCTTTTTTACTTGGTGATCCTGAAATGTTTGTTGAGTCTGATCCAATGGTTAGACCTGTACATATTGTTCCTGAGTGATATTTCTTATTTGCTTATGCTATTTTGCGTGCTATCCCTAATAAAGTTTTAGGTGTTTTTTTTCTTGTTTTTAGTATTTTTATTTTTTATTTTTATGTTTTTTTTAATAATTATTATAGTGTTCTTGATAATTTGAATTTTTTTTTAGTTGTTTTTTTTATTTTGGTTTCTGTTTTTTTAAGTTGATTAGGTCAGTGTCATGTTGAATATCCTTTTATTGGTTTGAGAGTTGTTTTTTCTTTTTTTTATTTTTTTTTTGCTTTTTTAATTGTTTTCTCTCGATTTTTGACTAAATTTATTTTTTCTTAGTAAACTTAGTATAATTTATTATATTGGATTTAGGATCCTGGGATTTTTGTTTACTTTTAATTATTTCCAAGGTTACATGATAGGTTTTTCTAATAATTATCTTTGTAGATACATGGATTGGTTTCATAATTTTAATTGTAGTTTATTATTTGGTGTTTTATTTTTTGTTTTTATAGTTATTGTTAATCTTTTTGTTAATTCTTATTATTTTAAGAGTCATAATATTGAATATCAATTTGGTGAGTTTTTATGTAGTTTGTTGCCTTTATTTATTTTGGTTTTTCAAATGTTTCCTTCTTTATCTTTGTTGTATTTTAGTGGTTTGTCTTATTTAGATAGTAGTTTAACTGTTAAAGTTGTTGGTCATCAATGGTATTGAAGTTATGATTATAGGGATATCGGTATTGAATTTGATTCTTATATGAAGTCTATTGATTCTTTATTGATTGGTGAGCCTCGTTTATTAGAAGTTGATAATCGTTGTGTTGTTCCTTGTGATACTAATATTCGATTTTGTATTACATCGGCTGATGTTATTCACTCTTGATCTCTTCCTTCTTTTTGTATTAAACTTGATGCTATGAGTGGTATTTTAAGTACTGTTACTTGTAGTTTTCCTATGGTTGGTGTTTTTTATGGTCAGTGTTCTGAGATTTGTGGTGCTAATCATAGTTTTATACCTATTTGTTTGGAGGTTTCTTTGTTGGAAAATTTTAAAGATTGATGTTATTTAATGTCTAGTTAATTTTGAGGTATTAGTATATTTTAGTATTATTCTTTTTCGAGGAGTCGGATTTATACCTTTATTGAATTAGCATAATTTAATGTATTTGTTTTAAGCGCAAAAGATTTTATTCAATTTTACTCTTTTAGTTTATAAAAAATATGACTTTGAAGCAGTTAAGAATCATAGAGTATATTTTTTTTTTATATATATATTAGTATTGCATACTATGTTAGGATATTTTCAAAGATTTTGATAAATAGAAGCAAAGTGTTTAAGGTGTAGTTTTTTTTTTTGTTACAAAAATAATTTTACTACTCTTAGTGTTGATACATCGAACTTTGTGATATCTGTTTTTAATTTTTATATTAGAAAATTATATATTGTTTTTTTTTTTTGTAGTTTTAATAATTTGAAGTTTTTTTGTTTTAAGTTTTATAACTTTACTACTTTTTTTTTYTTTTTTTTTTTTTAATTATAATTCTTTATAGTTTTTATTATCTAACAATTAGTAAATTAATAAATTATGTTTTTTTTTTTAATATAAATGAATTACTAATTATCTGGTCAAATGTTTATTAAAGACTTAGGATTTATATTAAATCTGTCTTCTGCCCTATGGTTTTTTTAAATGGCAGTCTTAGCGTGAGGACATTAAAGTAGCAAAATAATTTGTGCTTTTATTGGGTTCGAGTATGAATGAAGTTTTGGCTGGTGATATTTTTTTTTTTTTTTGAATTTAATATACATCTAAAAAGAGATGTTTATAATAAAACAAAGATAAGTCTTCGGAAATTTTATTTCTATTAAAAGTTTTTTTTTTTAGTAATTTATCTAGGGAAGATTATTATATAATTTTTTTTTACTATTTTTAATTTAAAAAATTACTCCGGAGTTAACAGAAAAACATGCCTTATGTAGTTCTTATATTTTGGTAAGTTTTACATCGATGTTGTATCTTTATTAGCTGAAGAGGAGAAATTTCAGTTTTTTAGACTGTTCTTCTTTTAATAAATAAAACGTGATATTAGTTTAATTCATCGTGAGATAGAATTGTTTATCTTGTTTATTATTTTTTTTTATCGGGATTAGTACGAAAGGAATTTCACTATAATTTTAAATTTTTTAATCTTTTTTTTAATTTTTTTTGTTTATTTTTTTCTTGTCTTAGTTTTCTTGTTTTTGATCCTTTAAAGAGTGCTTTTTTTTTAGTTCTTTCTTTAATTTTTTTGGTTTTTTTTATTTCTTTTGGTTTTTATGTTTGGTTTTCTTATTTTATTTGTTTGATTTTTTTGAGTGGTATTTTTGTTATTATTGTTTATTTTTCTAGTTTTTCTAAATATATTTATGTCAATATTAATTTTTTTCTTGTCCTTTTTGTTTTCTTGTTTTTTTTTTTTTATTCTTTTTTTTTCTTTTTAGATCCTAGTTATCATAATTCTTTAAATTTTCTTTATTATGATTTGTTTTTTTCTTTTATTTTTTGGGTTGTTTTTTGTTTGTTTTTTTTTATAAATTTTGTTAGCTTTTTTCTTTGTTTTTCTGGTGCTCTTCGACTGTATTAATTTTGGTTTATTAGTATAATAAGTATATTTGATTTCCAATCAAATGGTCATTAAACTATGCTATTTTAGTTTATGTAAAATGTCTAATTTGTAATTAGAAGAATTTTTAGCAACTTTCTAGTTTTTGTTTTTTATAGTACTAATCACAAAGATATTGGTAGTATTTATTTAATTTTTGGTTTATGAGCTGGTATAGTTGGTTCTGCTCTTTCTATAATTATTCGTATCGAGTTAAGTAAGCCTGGTATGTTTATTGGAGATGGTCAATTATATAATTCTATTTTAACTGCTCATGCTATTTTGATAATTTTTTTTATGGTTATACCTAGGATGATTGGTGGTTTTGGTAATTGAATGGTTCCTTTAATATTAGGTGCACCTGATATGAGTTTTCCTCGATTAAATAATATTAGTTTTTGATTATTACCTGCTTCTATTTTTTTGGTTTTTTTGGCTTGTTTTGTTGATAATGGTTTAGGTACTAGTTGAACTATTTATCCCCCTTTATCTACTTCAGGACATCCTGGTTCTAGTGTTGATTTGGCTATTTTTAGTTTACATCTTTCTGGTATTAGTTCTATTTTGGGTGGTATTAATTTTATGTGTACTGTTAAAAATTTACGTTCTAGTTCTGTTTCTCTCAATAATATGAGTTTATTTATTTGAACTATTTTTGTTACTGTTTTTTTATTGGTTTTGTCTTTACCTGTTTTAGCTGGTGCTATTACTATGTTGTTAATTGATCGTAATTTTAATGGTTCTTTTTTTGATCCTAGTTTTGGTGGTAATCCTTTGATTTATCAGCATTTGTTTTGGTTTTTTGGTCATCCAGAAGTTTATATTTTAATTTTACCTGCTTTCGGTATTATTAGTCAATGTACTTTGTATTTGACTGGTAAAAAAGAAGTTTTTGGTTATTTGGGTATGGTTTATGCTATTTTGAGTATTGGTTTAATTGGTTGTGTAGTTTGAGCTCATCACATGTATACTGTTGGTATAGATTTTGATTCTCGTGCTTATTTTACTGCTGCTACTATAGTGATTGCTGTTCCTACTGGTGTAAAAGTTTTTAGATGGTTAGCTACTTTTTTTGGTACTGTTATAGTTTATCAACCTTTATTATTTTGAGTTATAGGTTTTATTTTTTTATTTACTATTGGTGGTTTAACTGGTGTTATATTATCTAATTCTAGAATTGACATTATTTTACATGATACTTATTATGTAGTGTCTCATTTTCATTATGTTTTAAGTCTTGGTGCTGTTTTTGGTTTGTTTGCAGGTGTTACTTTGTGATGATCTTTTATTACTGGTTTTGTTTTGAATAAAATTTATATGTATTCTGTTTTTTTTTTATTTTTTATTGGAGTTAATATGACTTTTTTTCCTTTACATTTTGCTGGTTTACATGGTTTCCCACGAAAATATGTAGACTATCCAGATGTTTATTCTTTCTGAAATGTTTTATCTTCTTTTGGTTCTCTTATTAGTATTTTTTCTCTTTTTTTTTTTGTTTTTGTTTTATTAGAATCTTTCATTAGTTATCGTGTTTTAGTTGTTGATTACTTTAATGGTGTTAGACCTGAAAATGCTAATTTAGGTTATAATTTTTACCATAGTTTCCAAGATGGGGTTTATTTAAGAGTGCCTCATAATTAATTGTTTTTATTTTTTATTGGTATTTTTTTCCTTTTTTATAAATTTCGACGTTTTATTTTTGTTATTATTTCTTTTGAATTTTTAATAATGGGAGTTTTTTATTTGTTTTCTTTTTTTTTTGGTTTTTTTTCTTTTTTTTACTTTTTATGTTTTAGTGTTTTTTGTAGTCTTATAGGTGTTGTTTTAATAGTTTATTTTATTAAGTTCTATGGTTGTGATTATGTTTTTTTTTAAAATCACTTAATATCAAACCCCAATTGAGTGGTTAGCTTAAGTTTAAAGCACCGGATTTTTAATCCGGGGATTAATCTGCTTAAAACTGTTTTTATTTTGATTTGAAATCAAAATTTGGATTTTTCCGCAGTTTTTGTCTTTATTTTTGATTTTTTTTTGTTGTTTTTTGTTTTTGTTTTTTGTTTTTGTTTTTTGTTTTGTTTTTGTTTTTTGTTCCTTTTTTTAAGTTTTCTTTCTTTTTTTTTGATTTTGGTTTTATTGTTTTTAAATTTAATTTTTATTTAAATAGTATTATTTTTTCTTTTGTTTTGATTTTGATTTCTGTTAGTGTTTTTTTTTATAGTCTTTATTATCTTAATATGGAAATTAATTTTTTTTATTATTTTTTTGTTTTGCTTGTTTTTATTTGTAGTATATTTTTTTTGGTTTTTTGTGATAGTGTTTTTTTTGTTTTGCTTGGTTGAGATTTGTTAGGTATTTCTAGTTTTTTTTTAGTTCTTTTTTATAATAATTGAGATAGTTGTAGTGGTTCTATGAATACTGTTTTAACCAATCGTATGGGTGATTTTTTTATTTTTGTTTTTTTTTCTTTGTCTTTTTTTACTTTTTTTAATTTTTTTAGTTTTTCCTATTTTTGTTTTTATTCTTCTTTTTTTCTTATTTTGGCTGCTTTTACTAAGAGTGCTCAGTTTCCTTTTGGTGGTTGATTGCCTAAGGCAATGAGTGCTCCTACTCCTGTTAGTTCTTTAGTACATAGTAGTACTCTTGTCACTGCTGGTATTGTTTTGATGATTAAATTTAATGTTATTATTATGAGTTCTTTTCTTTTAAAGTTGGTTCTTATTTCTGGTGTTTTTACTATATTTTTTTCTAGTTTTTGTGCTTTGTATGAGAATGATTTAAAGAAGGTTGTTGCTCTTAGTACTTTGTCTCAAATGGGTCTTTCAATGGTTTCTTTTGGTTTTGGTTTAAGTTTTCTTTGTTATGTTCATTTATTAAGTCATGCTATTTTTAAGAGTTGTCTTTTCATACAGATTGGTTATTTGATTCATTGTTCTTTTGGTCAACAGGATGGTCGTGGTTATTCTTTTGGTAATTTGCCTTATTTTGTTCAGCTTCAGATTTTAATTACTCTTTTTTGTTTGTGTGGTTTGTTTTTTTTAAGTGGTTCTGTTAGTAAAGATTATATTCTTGTTTTTTTTTTTTCTAGTTATTTTATGTTGTTTTTTTCTTTTTTTTTTTTTATTTCTGTTTTTATTACTTTTTTATATAGTTATCGCATTTGAAGTAGTCTTTTTTTAACTTTTTTTAATTCTTTATATTATAGTTGTAGTAGTTTTTTATTTTTTTTTATTAGTATTCCTTTGGTTTTTTTTTCTTTGTTTTTTATTTGGTGATTGAATCTTAATTTTTTTAGAATTCCTGTTGTTTTTGTTTATATTGATTTTTATTTTTTTTTTTTTTTTATTTTWTTGTTTTTTTTTTTTTATTTTATTGTTTTCAAGTTTTTGTCTTTTTCTGTTTATTGTTTTTTGATGGATTATTTTCCTATTTTATTTACTCGTTTTTTTCATGATTTTAAGTTTTTTGATTTGTTTTTGAATAAGTTAAATCTTACTTTTTTTTCCTTTTTTTCTTTTTCTAGTTTTATTTCTATATTTTCTTATTTTAATAAGTTTAATTTTTTAGTTGTTTTCATTTTTCTTATTTTTATTGTTTTTTAGATATCTAATTTATTTTTTTAGTTTTTTAAAGTTTTTTTTTTTWTTGATTTTTTTTTTTTTTTATGATTTTTTTTTTTTGTTTTTTTCTTTTGCTTTTTGTTTTTTTTGTTTTAGTTTTTTTTGTTGGTCTGGTAATTTTTTTTTAATTGATTCTTATTTTTATGTTGCTGTTTGTTTTATGTCTGTTTTTATTTTTTCTTTGGTTTTGGTTTCTGAACGTCATCGTGTTATTGTTTTTTTTTCTAAGGTTCTTTTGGTTATTTCTTTTTTTTTTTTTTTTTCTTATAGTGTTTTTTATCTATATGTTTTTTTTGAACTTTCTATGGTTCCTATTATTATTTTAATTCTTGGTTATGGTTATCAGATTGAGAAGGTTAATTCTTTTTTTTATCTTGTGTTTTATGCTACTTTTTGTAGTGTTCCTTTTCTTTTTGTTTATTTTAGTTTGGATTTTTTTTTTGTTGTTCCTTATTTTGATTGTTTTATTTCTTGGGAGATGGTTTTTATTATTAGTTTGGCTTTTATAATGAAATTTCCTGTTTTTTTTCTACATCTTTGGCTGCCTAAAGCTCATGTTGAAGCTCCCACTTCTGCTAGTATTTTATTAGCTGGTTTGTTGTTGAAGTTTGGTACTGTTGGGTTTGTTCGTATTATAAAGAGTCTTAGTTATTGTCATATTAATTATTGATTTTTTTTTTCGGTTTTAGGTATGTTTATTTCTTGTTTTGTTTGTGTTTTTCAGAGTGATTTTAAGTCTTTAGCTGCTTATTCTTCTGTTGTTCATATGAATTTTTTGTTGTTTTTTCTTTTATTTTTTGGTTTATATTCCAAAACTGGTAGTTTTTTAATAATGGTTTCTCACGGATACACTTCTTCTGTTATGTTTTATTTCATTGGTGAGTTTTATCGTTCTTTAGGTAGTCGAATGATTTATTTTTTGAACAGTTTTATGTCTTCTAGTTTTATTTTTTCTTTTTTAATTTCTTTGGTTTTTTTATCTAATTGTGGTATACCTCCTTCTATTTCTTTTTTTTCTGAGTTTTTTTCTTTTTCTGGTTTTTTTTCTTTGTTTTATAATGTTTTTTTTTTGGTTTTTTTTTATTTTTTTGTTTCTTTTTATTATTGTGTTTATATTATTGTTATTTCTTTTTTAGGTAAGAAGTTTTTTTTTTTTAAGAGTTGATTTTTTTTTTGGTCTCTTCCTTTAATTTTTTTTTGTTTTAATGTGTTTGGTTTTTTTTTATTTTTTTAATAGATTTAAGTTAAGTTAAACTATTAGTCTTCAAAACTAAAAATTTTATCTATAAGGTATTTAGTAGGAATTTTCTATATCCAATTGCGGTTTGGAAGTTTTTTTACCTTAACAAATTTTAGGCGAGTCTTCTAAACTTGTTTTGGGGTTTCCCGTTTGTTTTTTAAGTTTTTTCATAATTTCCATGTTTTGAGTTTTTCTACTTATCCTTTTTTTATGTTTATTTCTTTAAGTTCTCTTTTTTCTTCTTTTGTTGTTTTTTTCAAGTTTGGTATTTTTTTTTTTCTTTTTTTTTCTTTTTTTTCTTTTTTATTTCTTATTTTTTGTTGGTTTAAGGATATTTGTATAGAGGGTCTTTGCGGTTATCATAATTTTTATGTTATGGATGGTTTTAAGTTTGGTTTTGTTTTGTTTATTTTTAGTGAATTTATATTTTTTTTTAGTGTTTTTTGGTTTTATTTTGATTCTGCTTTAGTTCCTGCTCACGAAATTGGTTGTGGTTGGGGATTTTTTGGTTTGGATAAGATTAATCCTTTTGGAGTTCCTCTTTTAAATACTGTTATTCTTCTTAGAAGTGGTGTTACTGTTACTTGGTCTCATTATTGTCTTTTGAATAATTTTTATTGTTTAGATGGTTTGATTTTAACTATTCTTCTTTCTTTTATTTTTATTTTGGTTCAGTTTTTTGAGTATAAGAGTTCTAGTTTTTCTATCTCTGATGGTGTTTATGGTAGTATTTTTTATTTTTCTACTGGTTTTCATGGTTTTCATGTTATTCTAGGTGCTGTTTTCCTCACTTATAATCTTTTTCGTTTTTTATTATATCATTTTAATTATTCTCATCATTTGGGTTATGAGTTTTCTATTTTGTATTGGCATTTTGTAGATGTTGTTTGGTTATTTTTATTTGTTTTTGTTTATTGGTGAGGTTATTAGGTTTTATTTTTACTTTTTGGATTTTTTTAATTTTTTTGATTTTTTTCTTTTTGTTTTTGTTTTGCAGTTTATTTTTTGTCAAAAAGATAGATTAATTAATGTTTTTTTTAATAAGTTTTTTTCTTTTTTAGTCGGTGTTTTTTCTTATAATTCTTCTTGTTTTATTAGATATATTTTTTCTTCTTTTATTTTTGTTTTTTTGTTGACTTGTTGTTTTGGAGGTTATTTTAGTTATTCTTTTTGTCCTTTGGGTATTATTGAGTTTACTTTTTTTTTTTCTTTTGTTTCTTGATTTTCTACTTTTTTGTTTTTGATTTCTAGTCAGAAATTTTCTGTTTATATGAAGAAGTCTGGTGATGGTTTTTTTAAGACTTTTTTTTTGTTATTTGTTGAGATTATTAGTGAGTTTAGTCGTCCTATTGCTTTAAGTGTTCGTTTGTTTGCTAATATTATAGTTGGTCATGTTATTAGTGCTTGTTTTTATGTTTTTTTTGAGTGTGTTTTTGGTTTTTCTTTTTTAATTGTTTTTGCTATTGGTTTTGAGTGTTTTGTTTTTATTTTGCAGAGTTATATTTTTTCTCGTTTAATTTACTTATATATTAACGAGTAGCTTTTTAGTTTATTTAAAATTTTTACTTGTGGTGTAAAAGAAATTTGAGCTTTGTAAGTTAGTTTAAGTAGAATTTTTGTTTTTGGTACAAATGGTTATCTTACATTGAGGATTATTTTAATTTAGAATATTTAGCTGTTAACTAAAAGGTTTATCTTCATAAGAGTTTAGTTTATATTTAAAATATTAAATTGTAAATTTAAAGTTTTTTGCTCTTGCAGTAATTAGTTTAATTAAAATATAACATTTGGATTGTTAAGTTTTTTTACTGATTTTTCTTTTATTTTTTTGTTATTATTGTTTTTTTTTTAAATTGTTTTATTTGTAATATTGTTTTTTGATGGAGTATTTTTTTTTTAATGACTCTTGTTTTTGTTTTTTTAAATTTTAATAATTCTTATTCTTCTATTAACTATTTTATTTTTCAGGAGTTTCTTGGTTTGCTTTTTGTTTTTTTTTCTTTTGGTATTCTTCAATTTTTTATTATTTTATTAAAAGTTGGTGTTTCTCCTTTTCATTTTTGGTGTTTAAATATTTTTAATGGTCTTAGAGGTTTTAATACTTTTTGATTTCTTACTTTTCAGAAGTTACCTTACTTTCCTGTTTTTTCTTTTATTTTTGATTATAGTTTTTTTTTTTTTCTTGTTTTTGGTATTATTTTTTGTTATTTTAATCTTTTTTTTTGTAAGTCTTTTAAGAGCATAGTTTTTATTTCTTCTGTTGAGTCTTTTAATTGGTTGTTAATTTCTCTTTTCTCTTCTTTGTTTTCTGGTTTTTTTTTGTTTCTTTACTATGTTTTTGTTATGTTTTTTTTGTTGGATTATAGTTCTACTAAAGGTTATGATTTTTATAATTGGGAATTGGTTTTTCTTTTTATAAATTTTCCTATGACTATTACTTTTTTTGTTAAAATTTTTTCTATTATTTTTTTTTTTAATATTAGTTCTTTTTATCTGTTGTTTGTTTTATTTTTAATGGTCTTTTCTGTTTTTGGTTTTGGTTTTTGGTTTTTTAATGTTGGTTTGAAATTTAGTTATTATGGTTTTTATAATTTTAGTTTTTTTTATTTTTTTTTTTTTCCTTTGATGTTTTTTTGTCTTTTTTAAAAGAGTTTTAGTTTATATAGAATTTATCACTTACAATGATGGGGTTTAAACTCTTACCAATTTAGTAAAATTTTATTATATTGCTTTGATATGGCAAAGTTCTTTTTGATTTGGTATTTTTTGTTTTGTTTTTAGTGGCTCTTTTTTCTTTTTTATTTGTTTTTTTTTTTTATTTATTTGTTTGTTTTGCTTCTTTTTTTGATTTTTATTTTTGTAAGTCTTCTTCTTTTGAGAGTGGTTTTATGAGTGTTGGTTTAATTCAGAATTCTTTTAGAATTCACTTTTTTGTTATTATAATCATGTTTGTTGTTTTTGATTTGGAGATTGTTATTTTTATTGGTATTCTTATTTCTGATTTAAATTCTTTTGTTTGTTTTTTTTTTTTGTTTTTTTTTTTGTTCTTGTTTTTTTATATGGAGTGGTATTATGGTAAGCTTGTTTGAAATTTTTAATATTAAAAAACTTTATTATAATTTAGTATATCTCGTTGTCGTTGAGAAGGTTTTAAGTTTTATCTTATTATTATATTTTTTTTTTTTCTTGTTTTTAGTATCAAAAACCGATTGGGGTTTTGATATATTATATATTATATATTATAAAAATAATATAAATATAATATATTTATTAATTATATTTATATATAAATAATTATATTTATATATATAWATAATTATATTTATATTATTTTTATTATGTATATATATATATTTATGTTGATATTAATTAGTTAATATCATATCCTTTGTTTAGGATAATTTTTTGATGGAGATTTTATTAATTAGGTAGACTTGTTTAATTTAAGCTGGTAAACTTTGAACTTTTTTGGGTTCTTAAAGTTTCAGGAAAACAAGTCTACCTAATTAATGATTTTATTTTAATTGAAATTATATGTCTATGAGTTCGATTAAAATAAAATTTTGTAGTATAATTGTATACTATANNNNNNNGTTGCATAATTTTTTTATTT
>Japan_Human_Rk4-1
GTCGTTTATTTTTCGATTTTTTTATTTATGATTTTGTTGGTTTTTTTTGTTGTTTTTTTTGTTATGCAGAGTATTGCTTTTATTACTTTATATGAGCGTCATTTGTTGGGTCTTAGTCAATCTCGACTTGGTCCTACAAAGGTAGGTTTTTTTGGTGTTTTACAGGCTATTGTAGATGGAGTTAAGCTTTTAAGTAAAGAACAATTTTTACCTTATAATTCTTCTTTTTTTTTTTTTTTATTTGTTCCTTCTGTTTCTTTTTGTTTGATATATTTAGAGTGGTTTGTTCTTCCTTTTTTTTTTGATTTTTTTACTTTCAATTATTCTGTTTTGTTTTTTCTTTGTTTGATTGGTTTTTCTGTTTATACTACTTTAATTTCTGGAATTGTTTCTAAGTCTAAGTATTCTATAATTGGCTCCATTCGTGCTAGTAGTCAGAGTATTTCTTATGAGATTTCTTTTACTTTTTTTGTTTTCTGTGTTGTTCTTCATGTTGGTGTTTTTAGTTTTTTTAGTTTTTTTAGTCTTAGTATAATTGTTCTTTTTTTTCCTTTTCTTATTATGATTATTGGTGAGCTTAATCGTGCTCCTTTCGATTTTTCTGAGGGTGAGAGTGAACTTGTTAGTGGTTACAATATTGAATATTCTAGTGTTGCTTTTGTTCTTTTGTTTTTGAGCGAGTATGGTGTTTTGATTTTTTTTTGTGTTCTTTTTTCTTTTTTATTTTTTGGCGGTTCTGTTTTTATGTCTTTTTTCATTTTTTCTCTTTTGATTTTTATTCGTAGTTCTTTCCCTCGTTATCGTTATGATATGATGATAGGTTTTTTTTGATTTATTATGTTACCTATTTCTATGATTTTGTTTTTATTTTTTTGTTTGTTATTTTTTTAGGGATTTAGTTTATATTAAAATGTTTGTTTTGCATACAAAAGAATTTTTTCTCTGGATTTTTTTTTTTAGTTTATAGATTTGATTATGGTCATTGTAATGATAAAATGGTGTTATATAATTTTTAATCACTTGAGTGGACAATGTTTTTCTATCCCGGCAATGTATTGCTTGTATAAACTCAGTACCAGAATAATCGGATAGACTGAGTAAGCTTATACCCTAAATGTGTTTTGGCCATGGTTTTTTTTTTGATTTTTTTACAACTGTTTAGTGCAATGTGCAGTTTTTTTTTGTTGTTTTATCTTGGTCAATAAGATTAGACAAATGACCTGGATTAGTACCCAGTTAATCTAAATTTAAAAGTTGCAGGAGTAAAGTAATATTTAAACTGTAATAATATTGGCGGATTTTTTAATTATCTTTGGAGGTTGAGCTGTAATTGAGAACCCTCATTATCAGCTTTGATTTTTGTCGCATGTATGATCGTTTATGTCCTTCTTAAAGAGGTGTATTAAAGATTATTTGGTGTTTAATTAATGATATCTATTAAAACAGATAAATACCTGGTATATATCAAAGTTTTCGTTTGACCTACAATATCTTATGTTTCGGATAAGGAGGAGAGATTTTCCTTTGAAGTTGTAAAAGACAGTAAATGCTTTTTAATGTAGCATTGAAGTATTTAGAGAAATCGTACAAATCATCCATCAATTGCCCACAGGGGAGTAAGTTGTAGTAAAGTAGGTGTAGGGGAATCTGTACCTAGTTTAAGTTGGTTATATTTTAATAATTTGGTTTTTTTCCAAGTGTTTTTTCCTTCTTTAATAAGTTAGTATATTTTAGTACATTGGGTTCATATCCTAAAGGAGAATTTTCACTTATTTTTTATTGTTTTTTTTATTTAATTTTTTCTTTTTTAAGGGGGTATCTTTAAGGTKTTTGGGAGTTATTAGTATAAGAAGTATTTTTAATTGCAAATTAAAAGGTTAATGGCTTTTTTTGTTCTTTTAAGTTTTTAAATGTCCCTGTTAGTTTTTCTTTATCTGTTTTTTGAAATTTTGGTAGTATTTTGGGTATGGTTCTTTTTTTTCAGATTTTTAGTGGTTTGTTTTTATCTTTTTATTATATTGCTGATGGTTTTAATTCTTTTTCTAGTGTTCAGTATATTATAAGTGATGTTAATTTTGGTTGGGTTTTTCGTATTTTGCATTTTAATGGTGCTAGTTTATTTTTTTTTTTTTTGTATTTGCATTTTTTCAAGGGTCTTTTTTTTTGTAGTTATCGTTTGTCTGGTACTTGAATTATTGGTTTAACTATTTTTTTTTTTGTTATAATGGAGGCTTTTATAGGTTATGTTTTAGTTTGAGCTCAGATGAGTTTTTGGGCTTCTGTTGTTATTACCAGTCTTTTAAGTGTTATTCCTTATTTTGGTTTTTCTATTGTTTATTGAATTTGGAGTGGTTTTTCTGTTGTTAATTCTACTCTTAAGTTTTTTTTTGTTATTCATTTTTTAATGCCTTGATTGGTTTTTCTTTTAGTTTTTGTTCATTTGTTTTTTTTACATTCTACTGGTAGGACTTCTGTTTTATATTGTCATGGTGATTATGATAAAATTAGTTTTTTTCCTTATTATTTTTATAAAGATTCTTATAATTTGGTTGTTTTTTTTCTTTTTTTTATTTTTTCTTTTTTTTTTCCTTTTTTACTTGGTGATCCTGAAATGTTTGTTGAGTCTGATCCAATGGTTAGACCTGTACATATTGTTCCTGAGTGATATTTTTTGTTTGCTTATGCTATTTTGCGTGCTATCCCTAATAAAGTTTTAGGTGTTTTTTTTCTTGTTTTCAGTATTTTTATTTTTTATTTTTATGTTTTTTTTAATAATTATTATAGTGTTCTTGATAATTTGAATTTTTTTTTAGTTGTTTTTTTTATTTTGGTTTCTGTTTTTTTAAGTTGATTAGGTCAGTGTCATGTTGAATATCCTTTTATTGATTTGAGAGTTGTTTTTTCTTTTTTGTATTTTTTTTTTGCTTTTTTAATTGTTTTCTCTCGATTTTTAACTAAATTTATTTTTTCTTAGTAAACTTAGTATAATTTATTATATTGGATTTAGGATCCTGGGATTTTTGTTTACTTTTAATTATTTTCAAGGTTACATGATAGGTTTTTCTAATAATTATCTTTGTAGATATATGGATTGGTTTCATAATTTTAATTGTAGTCTGTTATTTGGTGTTTTATTTTTTGTTTTTATGGTTATTGTTAATCTTTTTGTTAATTCTTATTATTTTAAGAGTCATAATATTGAGTATCAGTTTGGTGAGTTTTTATGTAGTTTGTTACCTTTATTTATTTTGGTTTTTCAAATGTTTCCTTCTTTATCTTTGTTGTATTTTAGTGGTTTGTCTTATTTAGATAGTAGTTTAACTGTTAAAGTTGTTGGTCATCAATGGTATTGAAGTTATGATTATAGGGATATCGGTATTGAGTTTGATTCTTACATGAAGTCTATTGATTCTTTATTGATTGGTGAGCCTCGTTTATTAGAAGTTGATAATCGTTGTGTTGTTCCTTGTGATACTAATGTTCGATTTTGTATTACATCGGCTGATGTTATTCACTCTTGATCTCTTCCTTCTTTTTGTATTAAACTTGATGCTATGAGTGGTATTTTAAGTACTGTTACTTGTAGTTTTCCTATGGTTGGTGTTTTTTATGGTCAGTGTTCTGAGATTTGTGGTGCTAATCATAGTTTTATGCCTATTTGTTTGGAGGTTTCTTTGTTGGAAAATTTTAAAGATTGATGTTATTTAATGTCTAGTTAATTTTGAGGTATTAGTATATTTTAGTATTATTCTTTTTCGAGGAGTCGGATTTATACCTTTATTGAATTAGCATAATTTAATGTATTTGTTTTAAGCGCAAAAGATTTTATTCAATTTTACTCTTTTAGTTTATATAAAATATGACTTTGAAGCAGTTAAGAATCGTAGAGTATATTTTTTATATATATATATATTAGTATTGCATACTATGTTAGGATATTTTCAAAGATTTTGATAAATAGAAACAAAGTGTTTAAGGTGTGGTTTTTTTTTTTGTTACAAAAATAATTTTACTGCTCTTAGTGTTGATACATCGAACTTTGTGATATCTGTTTTTAATTTTTATATTAGAAAATTATATATTGTTTTTTTTTTTTGTAGTTTTAATAATTTGAAGTTTTTTTGTTTCAAGTTTTATAACTTTACTACTTTTCTTTTCTTTTTTTYTTTTTAATTATAATTCTTTATAGTTTTTATTATCTAGCAATTAGTAAATTAATAAATTATGTTTTTTTTTTTAATATAAATGAATTACTAATTATCTGGTCAAATGTTTATTAAAGACTTAGGATTTATATTAAATCTGTTTTCTGCCCTATGGTTTTTTTAAATGGCAGTCTTAGCGTGAGGACATTAAAGTAGCAAAATAATTTGTGCTTTTATTGGGTTCGAGTATGAATGAAGTTTTGGCTGGTGATATTTTTTTTTTTTTTTGAATTTAATATTCATCTAAGAAGAGATGTTTATAATAAAACAAAGATAAGTCTTCGGAAATTTTATTTCTATTAAAAATTTTTTTTTTTAGTAATTTATCTAGGGAAGATTATTATGTAATTTTTTTTTACTATTTTTAATTTAAAAAATTACTCCGGAGTTAACAGAAAAACATGCCTTATGTAGTTCTTATATTTTGGTAAGTTTTACATCGATGTTGTATCTTTATTAGCTGAAGAGGAGAAATTTCAGTTTTTTAGACTGTTCTTCTTTTAATAAATAAAACGTGATATTAGTTTAATTCATCGTGAGATAGAATTGTTTATCTTGTTTATTATTTTTTTTTATCGGGATTAGTACGAAAGGAATTTCACTACAATTTTAAATTTTTTAATCTTTTTTTTAATTTTTTTTGTTTATTTTTTTCTTGTCTTAGTTTTCTTGTTTTTGATCCTTTAAAGAGTGCTTTTTTTTTGGTTCTTTCTTTAATTTTTTTGGTTTTTTTTATTTCTTTTGGTTTTTATGTTTGGTTTTCTTATTTTATTTGTTTGATTTTTTTGAGTGGTATTTTTGTTATTATTGTTTATTTTTCTAGTTTTTCTAAATATATTTATGTTAATATTAATTTTTTTCTTGTTYTTTTTGTTTTCTTGTTTTTTTTTTTTTATTCTTTTTTTTTCTTTTTAGATCCTAGTTACTATAATTCTTTAAATTTTTTTTATTATGATTTGTTTTTTTCTTTTATTTTTTGGGTTGTTTTTTGTTTGTTTTTTTTTATAAATTTTATTAGTTTTTTTCTTTGTTTTTCTGGTGCTCTTCGACTATATTAATTTTGGTTTATTAGTATAATGAGTATATTTGATTTCCAATCAAATGGTTATTAAACTATGCTATTTTAGTTTATGAAAAATGTCTAATTTGTAATTAGAAGAATTTTTAGCAACTTTCTGGTTTTTGTTTTTTATAGTACTAATCATAAAGATATTGGTAGTATTTATTTGATTTTTGGTTTATGGGCTGGTATAGTTGGTTCTGCTCTTTCTATAATTATTCGTATCGAGTTAAGTAAACCTGGTATGTTTATTGGAGATGGTCAATTATATAATTCTATTTTAACTGCTCATGCTATCTTGATAATTTTTTTTATGGTTATACCTAGTATGATTGGTGGTTTTGGTAATTGAATGGTACCTTTAATATTAGGTGCACCTGATATAAGTTTTCCTCGATTAAATAATATTAGTTTTTGATTGTTACCTGCTTCTATTTTTTTGGTTTTTTTGGCTTGTTTTGTTGATAATGGTTTGGGTACTAGTTGGACTATTTATCCTCCTTTATCTACTTCGGGCCATCCTGGTTCTAGTGTTGATTTGGCTATTTTTAGTTTACATCTTTCTGGTATTAGTTCTATTTTAGGTGGTATTAATTTTATGTGTACTGTTAAAAATTTACGTTCTAGTTCTGTTTCTCTTAATAATATGAGTTTATTTATCTGAACTATTTTTGTTACTGTTTTTTTATTGGTTTTGTCTTTACCTGTTTTAGCTGGTGCTATCACTATGTTGTTAATTGATCGTAATTTTAATGGTTCTTTTTTTGATCCTAGTTTTGGTGGTAATCCTTTGATTTATCAGCATTTGTTTTGGTTTTTTGGTCATCCAGAAGTTTATATTTTAATTTTACCTGCTTTTGGTATTATTAGTCAATGTACTTTGTATTTGACTGGTAAAAAAGAAGTTTTTGGTTATTTGGGTATGGTTTATGCTATTTTAAGTATTGGTTTAATTGGTTGTGTAGTTTGAGCTCACCACATGTATACTGTTGGTATAGATTTTGATTCTCGTGCTTATTTTACTGCTGCTACTATAGTGATTGCTGTTCCTACTGGTGTAAAAGTTTTTAGATGGTTAGCTACTTTTTTTGGTACTGTTATAGTTTATCAACCTTTGTTGTTTTGAGTTATAGGTTTTATTTTTTTATTTACTATTGGTGGTTTGACTGGTGTTATATTATCTAATTCTAGAATTGATATTATTTTACATGATACTTATTATGTAGTGTCTCATTTTCATTACGTTTTAAGTCTTGGTGCTGTTTTTGGTTTGTTTGCAGGTGTTACTTTGTGATGATCTTTTATTACTGGTTTTGTTTTAAATAAAATTTATATGTATTCTGTTTTTTTTTTATTTTTTATTGGAGTTAATATGACTTTTTTTCCTTTACATTTTGCTGGTTTACATGGTTTCCCACGAAAATATGTAGATTATCCAGATGTTTATTCTTTCTGAAATGTTTTATCTTCTTTTGGTTCTCTTATTAGTATTTTTTCTCTTTTTTTTTTTGTTTTTGTTCTATTAGAATCTTTTATTAGTTATCGTGTTTTAGTTGTTGATTACTTTAATGGTGTTAGACCTGAAAATGCTAATTTAGGTTATAATTTTTATCATAGTTTCCAAGATGGGGTTTATTTGAGAGTGCCTCATAATTAATTGTTTTTATTTTTTATTGGTATTTTTTTTCTTTTTTACAAATTTCGACGTTTTATTTTTGTTATTATTTCTTTTGAATTTTTAATAATGGGAGTTTTTTATTTGTTTTCTTTTTTTTTTGGTTTTTTTTCTTTTTTTTATTTTTTATGTTTTAGTGTTTTTTGTAGTCTTATGGGTGTTGTTTTAATAGTTTATTTTATTAAGTTTTATGGTTGTGATTATGTTTTTTTTTAAAATCACATARTATCATACCCCAATCGAGTGGTTAGCTTAAGTTTAAAGCACCGGATTTTTAATCCGGGGATTAATCTGCTTAAAACTGTTTTTATTTTGATTTGAAATCAAAATTTGGATTTTTCCGCAGTTTTTGTCTTTATTTTTGATTTTTTTTTATTGTTTTTTGTTTTTGTTTTTTGTTTTTGTTTTTTGTTTTGTTTTTGTTTTTTGTTCCTTTTTTTAAGTTTTCTTTTTTTTTTTTTGATTTTGGTTTTATTGTTTTTAAATTTAATTTTTATTTAAATAGTATTATTTTTTCTTTTGTTTTGATTTTGATTTCTGTTAGTGTTTTTTTTTATAGTCTTTATTATCTTAATATGGAAATTAATTTTTTTTATTATTTTTTTGTTTTACTTGTTTTTATTTGTAGTATATTTTTTTTGGTTTTTTGTGATAGTGTTTTTTTTGTTTTGCTTGGTTGAGATTTGTTAGGTATTTCTAGTTTTTTTTTAGTTCTTTTTTATAATAATTGGGATAGTTGTAGTGGTTCTATGAATACTGTCTTAACCAATCGTATAGGTGATTTTTTTATTTTTGTTTTTTTTTCTTTATCTTTTTTTACTTTTTTTAATTTTTTTAGTTTTTCTTATTTTTGTTTTTATTCTTCTTTTTTTCTTATTTTGGCTGCTTTTACCAAGAGTGCTCAGTTTCCTTTTGGTGGTTGATTACCTAAGGCGATGAGTGCTCCTACTCCTGTTAGTTCTTTAGTACATAGTAGTACTCTTGTTACTGCTGGTATTGTTTTGATGATTAAATTTAATGTTATTATTATGAGTTCTTTTCTTTTGAAGTTGGTTCTTATTTCTGGTGTTTTTACTATGTTTTTTTCTAGTTTTTGTGCTTTATATGAGAATGATTTAAAGAAGGTTGTTGCTCTTAGTACTTTGTCTCAAATGGGTCTTTCTATGGTTTCTTTTGGTTTTGGTTTAAGTTTTCTTTGTTATGTTCATTTATTAAGTCATGCTATTTTTAAGAGTTGTCTTTTTATACAGATTGGTTATCTAATTCATTGTTCTTTTGGCCAACAGGATGGTCGTGGTTATTCTTTTGGTAATTTACCTTATTTTATTCAGCTTCAGATTTTGATTACTCTTTTTTGTTTGTGTGGTTTGTTTTTTTTGAGTGGTTCTGTTAGCAAAGATTATATTCTTGTTTATTTTTTTTCTAATTATTTTATGTTKTTTTTTTCTTTTTTTTTTTTTATTTCTGTTTTTATTACTTTTTTATATAGTTATCGTATTTGAAGTAGTCTTTTTTTAACTTTTTTTAATTCTTTATATTATAGCTGTAGTAGTTTTTTATTTTTTTTTACTAGTGTTCCTTTAGTTTTTTTTTCTTTGTTTTTTATTTGGTGGTTGAATCTTAATTTTTTTAGAATTCCTGTTGTTTTTGTTTATGTTGATTTTTATTTTTTTTTTTTTTTTATTTTATTGTTTTTTTTTTTTTATTTTATTGTTTTYAAGTTTTTATCTTTTTCTGTTTATTGTTTTTTGATAGATTATTTTCCTATTTTATTTACTCGTCTTTTTTATGATTTTAAGTTTTTTGATTTGTTTTTGAATAAGTTAAATTTTACTTTTTTTTCTTTTTTTTCTTTTTCTAGTTTTATTTCTATATCTTCTTATTTTAATAAGTTTAATTTTTTAGTTGTTTTCATTTTTCTTATTTTTATTGTTTTTTAGATATCTAATTTATTTTTTTAGTTTTTTGAAGTTTTTTTTTTTKTTGATTTTTTTTTTTTTTTATGATTTTTTTTTTTTGTTTTTTTYTTTTGYTTTTTGTTTTTTTTGTTTTAGTTTTTTTTGTTGGTCTGGTAATTTTTTTTTAATTGATTCTTATTTTTATGTTGCTGTTTGTTTTATATCTGTTTTTATTTTTTCTTTGGTTTTGGTTTCTGAGCGTCATCGTGTTATTGTTTTTTTTTCTAAGGTTCTTTTAATTATTTCTTTTTTTTTTTTTTTTTCTTATAGTGTTTTTTATTTGTATGTTTTTTTTGAGCTTTCTATGGTTCCTATTATTATTTTAATTCTTGGTTATGGTTATCAGATTGAGAAGGTTAATTCTTTTTTTTATCTTGTTTTTTACGCTACTTTTTGTAGTGTTCCTTTTCTTTTTGTTTATTTTAGTTTGGATTTTTTTTTTGTTGTTCCTTATTTTGATTGTTTTATTTCTTGAGAGATGGTTTTTATTATTAGTTTGGCTTTTATAATGAAATTTCCTGTTTTTTTTTTACATCTTTGGTTGCCTAAAGCTCATGTTGAAGCTCCTACTTCTGCTAGTATTTTGTTAGCTGGTTTGTTATTGAAGTTTGGTACTGTTGGTTTTGTTCGTATTATAAAGAGTCTTAGTTATTGTCATATTAATTATTGGTTTTTTTTTTCAGTTTTGGGTATGTTTATTTCTTGTTTTGTTTGTGTTTTTCAGAGTGATTTTAAGTCTTTAGCTGCTTATTCTTCTGTTGTTCATATGAATTTTTTGTTGTTTTTTCTTTTGTTTTTTGGTTTATATTCTAAAACTGGTAGTTTTTTAGTAATGGTTTCTCATGGATATACTTCTTCTGTTATGTTTTATTTTATTGGTGAGTTTTATCGTTCTTTAGGTAGTCGAATGATTTATTTTTTGAATAGTTTTATGTCTTCTAGTTTTATTTTTTCTTTTTTAATTTCTTTGGTTTTTTTATCTAATTGTGGTATACCTCCTTCTATTTCTTTTTTTTCTGAGTTTTTTTCTTTTTCTGGTTTTTTTTCTTTGTTTTATAATGTTTTTTTTTTGGTTTTTTTTTATTTTTTTGTTTCTTTTTATTATTGTGTTTATATTATTGTTATTTCTTTTTTAGGTAAGAAGTTTTTTTTTTTTAAGAGTTGATTTTTTTTTTGATCTCTTCCTTTAATTTTTTTTTGTTTTAATGTTTTTAGTTTTTTTTTGTTTTTTTAATAGATTTAAGTTAAGTTAAACTATTAGTCTTCAAAACTAAAAATTTTATCTATAAGGTATCTAGTAGGAATTTTCTATATCCAATTGCGGTTTGGAAGTTTTTTTACCTTAACAAATTTTAGGCGAGTCTTCTAAACTTGTTTTGGGTTTTCCCGTTTGTTTTTTAAGTTTTTTCATAATTTCCATGTTTTAAGCTTTTCTACTTATCCTTTTTTTATGTTTATTTCTTTAAGTTCTCTTTTTTCTTCTTTTGTTGTTTTTTTCAAGTTTGGTATTTTCTTTTTTCTTTTTTTTTCTTTTTTTTCTTTTTTATTTCTTATTTTTTGTTGGTTTAAAGATATTTGTATGGAGGGTCTTTGTGGTTATCATAATTTTTATGTTATAGATGGTTTTAAGTTTGGTTTTGTTTTGTTTATTTTTAGTGAATTTATGTTTTTTTTTAGTATTTTTTGGTTTTATTTTGATTCTGCTTTGGTTCCTGCTCATGAGATTGGTTGTGGCTGGGGGTTTTTTGGTTTGGATAAGATTAATCCTTTTGGGGTCCCTCTTTTGAATACTGTTATTCTTCTTAGTAGTGGTGTTACTGTTACTTGGTCTCATTATTGTCTTCTGAATAATTTTTATTGTTTAGATGGTTTAATTTTGACTATTCTTCTTTCTTTTATTTTTATTTTGGTTCAGTTTTTCGAGTATAAGAGTTCTAGTTTTTCTATCTCTGATGGTGTTTATGGTAGTATTTTTTATTTTTCTACTGGTTTTCATGGTTTTCATGTTATTTTAGGTTCTGTTTTTCTTACTTATAATCTTTTTCGTTTTTTATTTTATCATTTTAATTATTCTCATCATTTAGGTTATGAGTTTTCTATTTTATATTGGCATTTTGTAGATGTTGTTTGGTTATTTTTATTTGTTTTTGTTTATTGGTGAGGTTATTAGGTTTTATTTTTACTTTTTGGATTTTTTTAATTTTTTTGATTTTTTTCTTTTTGTTTTTGTTTTACAGTTTATTTTTTGTCAAAAGGATAGTTTAATTAATGTTTTTTTTAATAAGTTTTTTTCTTATTTAGTTGGTGTTTTTTCTTATAATTCTTCTTGTTTCATTAGATATATTTTTTCTTCTTTTATTTTTGTTTTTTTGTTGATTTGTTGTTTTGGTGGTTATTTTAGTTATTCTTTTTGTCCTTTAGGTATTATTGAGTTTACTTTTTTTTTTTCTTTTGTTTCTTGATTTTCCACTTTTTTGTTTTTGATTTCTAGTCAGAAGTTTTCTGTTTATATAAAGAAGTCTGGTGATGGTTTTTTTAAGACTTTTTTTTTGTTATTTGTTGAGATTATTAGTGAGTTTAGTCGCCCTATTGCTTTGAGTGTTCGTTTGTTTGCTAATATTATAGTTGGTCATGTTATTAGTGCTTGTTTTTATGTTTTTTTTGAGTGTGTTTTTGGTTTTTCTTTTTTAATTGTTTTTGCTATTGTTTTTGAGTGTTTTGTTTTTATTTTGCAGAGTTATATTTTTTCTCGTTTAATTTATTTATATATTAACGAGTAGCTTTTTAGTTTATTTAAAATTTTTACTTGTGGTGTAAAAGAAATTTGAGCTTTGTAAGTTAGTTTAAGTAGAATTTTTGTTTTTGGTACAAATGGTTATCTTACATTGAGGATTATTTTAATTTAGAATATTTAGCTGTTAACTAAAAGGTCTATCTTCATAAGAGTTTAGTTTATATTTAAAATATTAAATTGTAAATTTAAAGTTTTTTGCTCTTGCAGTAATTAGTTTAATTAAAATATAACATTTGGATTGTTAAGTTTTTTTACTGATTTTTCTTTTATTTTTTTGTTATTATTGTTTTTTTTTTAAATTGTTTTATTTGTAATATTGTTTTTTGATGGAGTATTTTTTTTTTAATGACTCTTGTTTTTGTTTTTTTAAATTTTAATAATTCTTATTCTTCTATTAATTATTTTATTTTTCAGGAGTTTCTTGGTTTGCTTTTTGTTTTTTTTTCTTTTGGTGTTCTTCAATTTTTTATTATTTTATTAAAAGTTGGTGTTTCCCCTTTTCATTTTTGGTGTTTAAATATTTTTAATGGTCTTAGAGGTTTTAGTACTTTTTGATTTCTTACTTTCCAGAAGTTACCCTATTTTCCTGTTTTTTCTTTTATTTTCGATTATAGTTTTTTTTTTTTTCTTGTTTTTGGTATTATTTTTTGTTATTTTAATCTTTTTTTTTGTAAATCTTTTAAGAGCATAGTTTTTATTTCTTCTGTTGAGTCTTTTAATTGGTTGTTGATTTCTCTTTTTTCTTCTTTGTTTTCTGGTTTTTTTTTGTTTCTTTATTATGTTTTTGTTATGTTTTTTTTGTTGGATTATAGTTCTACTAAAGGTTATGATTTTTATAATTGGGAGTTGGTTTTTCTTTTTATAAATTTTCCTATGACCATTACTTTTTTTATTAAAATTTTTTCTATTATTTTTTTTTTTAATATTAGTTCTTTCTATTTGTTGTTTGTTTTATTTTTAATGGTCTTTTCTGTTTTTAGTTTTGGTTTTTGGTTTTTTAATGTTGGTTTAAAATTTAGTTATTATGGTTTTTATAATTTTAGTTTTTTTTATTTTGTTTTTTTTCCTTTGATGTTTTTTTGTCTTTTTTAAAAGAGTTTTAGTTTATATAGAATATATCACTTACAATGATGGGGTTTAAACTCTTACCAATTTAGTAAAATTTTATTATATTGCTTTGATATGGCAAAGTTCTTTTTGATTTGGTATTTTTTGTTTTGTTTTTAGTAGCTCTTTTTTCTTTTTTGTTTGCTTTTTTTTTTTATTTGTTTGTTTATTTTGCTTCTTTTTTTGATTTTTATTTTTGTAAATCTTCTTCTTTTGAGAGTGGTTTTATGAGTGTTGGTTTAATTCAGAATTCTTTTAGAATTCACTTTTTTGTTATTATAATCATGTTTGTTGTTTTTGATTTGGAGATTGTTATTTTTATTGGTATTCTTATTTCTGATTTAAATTCTTTTGTTTGTTTTTTTTTTTTGTTTTTTTTTTTGTTCTTGTTTTTTTATATGGAGTGGTATTATGGTAAGCTTGTTTGGAATTTTTAATAGTAAAAAACTTTATTATAATTTAGTATATCTCGTTGTCGTTGAGAAGGTTTTAAGTTTTATCTTATTATTATATTTTTTTTTTTTCTTGTTTTTAGTATCAAAAGCCGATTGGGGTTTTGATATATTATATATTATATATTATAAAAATAATATAAATATAATATATTTATTAATTATATTTATATATAAATAATTATATTTATATATATAAATAATTATATTTATATTATTTTTATTATGTATGTATGTATATTTACGTTGATATTAATTAGTTAATATCATATCCTTTATTTAGGATAATTGTTTGAGGAGAATTTTATTAATTAGGTAAACTTGTTTCATTTAAGCTGATAAACTTTGAACTTTTTTAAGTTTCAAAAGTTTCAGGAAAACAAGTTTACCTAATTAATGATTTTATTTTAATTGAAATTATATGTCTATAAGTCCAATTAAAATAAAATTTTGTAGTATAAATGTATNNNNNNNNNNNNNNNNNNNNNNNNNNNNNNNNN
>Japan_Human_Rk4-6
GTCGTTTATTTTTCGATTTTTTTATTTATGATTTTGTTGGTTTTTTTTGTTGTTTTTTTTGTTATGCAGAGTATTGCTTTTATTACTTTATATGAGCGTCATTTGTTGGGTCTTAGTCAATCTCGACTTGGTCCTACAAAGGTAGGTTTTTTTGGTGTTTTACAGGCTATTGTAGATGGAGTTAAGCTTTTAAGTAAAGAACAATTTTTACCTTATAATTCTTCTTTTTTTTTTTTTTTATTTGTTCCTTCTGTTTCTTTTTGTTTGATATATTTAGAGTGGTTTGTTCTTCCTTTTTTTTTTGATTTTTTTACTTTCAATTATTCTGTTTTGTTTTTTCTTTGTTTGATTGGTTTTTCTGTTTATACTACTTTAATTTCTGGAATTGTTTCTAAGTCTAAGTATTCTATAATTGGCTCCATTCGTGCTAGTAGTCAGAGTATTTCTTATGAGATTTCTTTTACTTTTTTTGTTTTCTGTGTTGTTCTTCATGTTGGTGTTTTTAGTTTTTTTAGTTTTTTTAGTCTTAGTATAATTGTTCTTTTTTTTCCTTTTCTTATTATGATTATTGGTGAGCTTAATCGTGCTCCTTTCGATTTTTCTGAGGGTGAGAGTGAACTTGTTAGTGGTTACAATATTGAATATTCTAGTGTTGCTTTTGTTCTTTTGTTTTTGAGCGAGTATGGTGTTTTGATTTTTTTTTGTGTTCTTTTTTCTTTTTTATTTTTTGGCGGTTCTGTTTTTATGTCTTTTTTCATTTTTTCTCTTTTGATTTTTATTCGTAGTTCTTTCCCTCGTTATCGTTATGATATGATGATAGGTTTTTTTTGATTTATTATGTTACCTATTTCTATGATTTTGTTTTTATTTTTTTGTTTGTTATTTTTTTAGGGATTTAGTTTATATTAAAATGTTTGTTTTGCATACAAAAGAATTTTTTCTCTGGATTTTTTTTTTTAGTTTATAGATTTGATTATGGTCATTGTAATGATAAAATGGTGTTATATAATTTTTAATCACTTGAGTGGACAATGTTTTTCTATCCCGGCAATGTATTGCTTGTATAAACTCAGTACCAGAATAATCGGATAGACTGAGTAAGCTTATACCCTAAATGTGTTTTGGCCATGGTTTTTTTTTTGATTTTTTTACAACTGTTTAGTGCAATGTGCAGTTTTTTTTTGTTGTTTTATCTTGGTCAATAAGATTAGACAAATGACCTGGATTAGTACCCAGTTAATCTAAATTTAAAAGTTGCAGGAGTAAAGTAATATTTAAACTGTAATAATATTGGCGGATTTTTTAATTATCTTTGGAGGTTGAGCTGTAATTGAGAACCCTCATTATCAGCTTTGATTTTTGTCGCATGTATGATCGTTTATGTCCTTCTTAAAGAGGTGTATTAAAGATTATTTGGTGTTTAATTAATGATATCTATTAAAACAGATAAATACCTGGTATATATCAAAGTTTTCGTTTGACCTACAATATCTTATGTTTCGGATAAGGAGGAGAGATTTTCCTTTGAAGTTGTAAAAGACAGTAAATGCTTTTTAATGTAGCATTGAAGTATTTAGAGAAATCGTACAAATCATCCATCAATTGCCCACAGGGGAGTAAGTTGTAGTAAAGTAGGTGTAGGGGAATCTGTACCTAGTTTAAGTTGGTTATATTTTAATAATTTGGTTTTTTTCCAAGTGTTTTTTCCTTCTTTAATAAGTTAGTATATTTTAGTACATTGGGTTCATATCCTAAAGGAGAATTTTCACTTATTTTTTATTGTTTTTTTTATTTAATTTTTTCTTTTTTAAGGGGGTATCTTTAAGGTTTTTGGGAGTTATTAGTATAAGAAGTATTTTTAATTGCAAATTAAAAGGTTAATGGCTTTTTTTGTTCTTTTAAGTTTTTAAATGTCCCTGTTAGTTTTTCTTTATCTGTTTTTTGAAATTTTGGTAGTATTTTGGGTATGGTTCTTTTTTTTCAGATTTTTAGTGGTTTGTTTTTATCTTTTTATTATATTGCTGATGGTTTTAATTCTTTTTCTAGTGTTCAGTATATTATAAGTGATGTTAATTTTGGTTGGGTTTTTCGTATTTTGCATTTTAATGGTGCTAGTTTATTTTTTTTTTTTTTGTATTTGCATTTTTTCAAGGGTCTTTTTTTTTGTAGTTATCGTTTGTCTGGTACTTGAATTATTGGTTTAACTATTTTTTTTTTTGTTATAATGGAGGCTTTTATAGGTTATGTTTTAGTTTGAGCTCAGATGAGTTTTTGGGCTTCTGTTGTTATTACCAGTCTTTTAAGTGTTATTCCTTATTTTGGTTTTTCTATTGTTTATTGAATTTGGAGTGGTTTTTCTGTTGTTAATTCTACTCTTAAGTTTTTTTTTGTTATTCATTTTTTAATGCCTTGATTGGTTTTTCTTTTAGTTTTTGTTCATTTGTTTTTTTTACATTCTACTGGTAGGACTTCTGTTTTATATTGTCATGGTGATTATGATAAAATTAGTTTTTTTCCTTATTATTTTTATAAAGATTCTTATAATTTGGTTGTTTTTTTTCTTTTTTTTATTTTTTCTTTTTTTTTTCCTTTTTTACTTGGTGATCCTGAAATGTTTGTTGAGTCTGATCCAATGGTTAGACCTGTACATATTGTTCCTGAGTGATATTTTTTGTTTGCTTATGCTATTTTGCGTGCTATCCCTAATAAAGTTTTAGGTGTTTTTTTTCTTGTTTTCAGTATTTTTATTTTTTATTTTTATGTTTTTTTTAATAATTATTATAGTGTTCTTGATAATTTGAATTTTTTTTTAGTTGTTTTTTTTATTTTGGTTTCTGTTTTTTTAAGTTGATTAGGTCAGTGTCATGTTGAATATCCTTTTATTGATTTGAGAGTTGTTTTTTCTTTTTTGTATTTTTTTTTTGCTTTTTTAATTGTTTTCTCTCGATTTTTAACTAAATTTATTTTTTCTTAGTAAACTTAGTATAATTTATTATATTGGATTTAGGATCCTGGGATTTTTGTTTACTTTTAATTATTTTCAAGGTTACATGATAGGTTTTTCTAATAATTATCTTTGTAGATATATGGATTGGTTTCATAATTTTAATTGTAGTCTGTTATTTGGTGTTTTATTTTTTGTTTTTATGGTTATTGTTAATCTTTTTGTTAATTCTTATTATTTTAAGAGTCATAATATTGAGTATCAGTTTGGTGAGTTTTTATGTAGTTTGTTACCTTTATTTATTTTGGTTTTTCAAATGTTTCCTTCTTTATCTTTGTTGTATTTTAGTGGTTTGTCTTATTTAGATAGTAGTTTAACTGTTAAAGTTGTTGGTCATCAATGGTATTGAAGTTATGATTATAGGGATATCGGTATTGAGTTTGATTCTTACATGAAGTCTATTGATTCTTTATTGATTGGTGAGCCTCGTTTATTAGAAGTTGATAATCGTTGTGTTGTTCCTTGTGATACTAATGTTCGATTTTGTATTACATCGGCTGATGTTATTCACTCTTGATCTCTTCCTTCTTTTTGTATTAAACTTGATGCTATGAGTGGTATTTTAAGTACTGTTACTTGTAGTTTTCCTATGGTTGGTGTTTTTTATGGTCAGTGTTCTGAGATTTGTGGTGCTAATCATAGTTTTATGCCTATTTGTTTGGAGGTTTCTTTGTTGGAAAATTTTAAAGATTGATGTTATTTAATGTCTAGTTAATTTTGAGGTATTAGTATATTTTAGTATTATTCTTTTTCGAGGAGTCGGATTTATACCTTTATTGAATTAGCATAATTTAATGTATTTGTTTTAAGCGCAAAAGATTTTATTCAATTTTACTCTTTTAGTTTATATAAAATATGACTTTGAAGCAGTTAAGAATCGTAGAGTATATTTTTTATATATATATATATTAGTATTGCATACTATGTTAGGATATTTTCAAAGATTTTGATAAATAGAAACAAAGTGTTTAAGGTGTGGTTTTTTTTTTTGTTACAAAAATAATTTTACTACTCTTAGTGTTGATACATCGAACTTTGTGATATCTGTTTTTAATTTTTATATTAGAAAATTATATATTGTTTTTTTTTTTTGTAGTTTTAATAATTTGAAGTTTTTTTGTTTCAAGTTTTATAACTTTACTACTTTTCTTTTCTTTTTTTCTTTTTAATTATAATTCTTTATAGTTTTTATTATCTAGCAATTAGTAAATTAATAAATTATGTTTTTTTTTTTAATATAAATGAATTACTAATTATCTGGTCAAATGTTTATTAAAGACTTAGGATTTATATTAAATCTGTTTTCTGCCCTATGGTTTTTTTAAATGGCAGTCTTAGCGTGAGGACATTAAAGTAGCAAAATAATTTGTGCTTTTATTGGGTTCGAGTATGAATGAAGTTTTGGCTGGTGATATTTTTTTTTTTTTTTGAATTTAATATTCATCTAAGAAGAGATGTTTATAATAAAACAAAGATAAGTCTTCGGAAATTTTATTTCTATTAAAAATTTTTTTTTTTAGTAATTTATCTAGGGAAGATTATTATGTAATTTTTTTTTACTATTTTTAATTTAAAAAATTACTCCGGAGTTAACAGAAAAACATGCCTTATGTAGTTCTTATATTTTGGTAAGTTTTACATCGATGTTGTATCTTTATTAGCTGAAGAGGAGAAATTTCAGTTTTTTAGACTGTTCTTCTTTTAATAAATAAAACGTGATATTAGTTTAATTCATCGTGAGATAGAATTGTTTATCTTGTTTATTATTTTTTTTTATCGGGATTAGTACGAAAGGAATTTCACTACAATTTTAAATTTTTTAATCTTTTTTTTAATTTTTTTTGTTTATTTTTTTCTTGTCTTAGTTTTCTTGTTTTTGATCCTTTAAAGAGTGCTTTTTTTTTGGTTCTTTCTTTAATTTTTTTGGTTTTTTTTATTTCTTTTGGTTTTTATGTTTGGTTTTCTTATTTTATTTGTTTGATTTTTTTGAGTGGTATTTTTGTTATTATTGTTTATTTTTCTAGTTTTTCTAAATATATTTATGTTAATATTAATTTTTTTCTTGTTCTTTTTGTTTTCTTGTTTTTTTTTTTTTATTCTTTTTTTTTCTTTTTAGATCCTAGTTACTATAATTCTTTAAATTTTTTTTATTATGATTTGTTTTTTTCTTTTATTTTTTGGGTTGTTTTTTGTTTGTTTTTTTTTATAAATTTTATTAGTTTTTTTCTTTGTTTTTCTGGTGCTCTTCGACTATATTAATTTTGGTTTATTAGTATAATGAGTATATTTGATTTCCAATCAAATGGTTATTAAACTATGCTATTTTAGTTTATGAAAAATGTCTAATTTGTAATTAGAAGAATTTTTAGCAACTTTCTGGTTTTTGTTTTTTATAGTACTAATCATAAAGATATTGGTAGTATTTATTTGATTTTTGGTTTATGGGCTGGTATAGTTGGTTCTGCTCTTTCTATAATTATTCGTATCGAGTTAAGTAAACCTGGTATGTTTATTGGAGATGGTCAATTATATAATTCTATTTTAACTGCTCATGCTATCTTGATAATTTTTTTTATGGTTATACCTAGTATGATTGGTGGTTTTGGTAATTGAATGGTACCTTTAATATTAGGTGCACCTGATATAAGTTTTCCTCGATTAAATAATATTAGTTTTTGATTGTTACCTGCTTCTATTTTTTTGGTTTTTTTGGCTTGTTTTGTTGATAATGGTTTGGGTACTAGTTGGACTATTTATCCTCCTTTATCTACTTCGGGCCATCCTGGTTCTAGTGTTGATTTGGCTATTTTTAGTTTACATCTTTCTGGTATTAGTTCTATTTTAGGTGGTATTAATTTTATGTGTACTGTTAAAAATTTACGTTCTAGTTCTGTTTCTCTTAATAATATGAGTTTATTTATCTGAACTATTTTTGTTACTGTTTTTTTATTGGTTTTGTCTTTACCTGTTTTAGCTGGTGCTATCACTATGTTGTTAATTGATCGTAATTTTAATGGTTCTTTTTTTGATCCTAGTTTTGGTGGTAATCCTTTGATTTATCAGCATTTGTTTTGGTTTTTTGGTCATCCAGAAGTTTATATTTTAATTTTACCTGCTTTTGGTATTATTAGTCAATGTACTTTGTATTTGACTGGTAAAAAAGAAGTTTTTGGTTATTTGGGTATGGTTTATGCTATTTTAAGTATTGGTTTAATTGGTTGTGTAGTTTGAGCTCACCACATGTATACTGTTGGTATAGATTTTGATTCTCGTGCTTATTTTACTGCTGCTACTATAGTGATTGCTGTTCCTACTGGTGTAAAAGTTTTTAGATGGTTAGCTACTTTTTTTGGTACTGTTATAGTTTATCAACCTTTGTTGTTTTGAGTTATAGGTTTTATTTTTTTATTTACTATTGGTGGTTTGACTGGTGTTATATTATCTAATTCTAGAATTGATATTATTTTACATGATACTTATTATGTAGTGTCTCATTTTCATTACGTTTTAAGTCTTGGTGCTGTTTTTGGTTTGTTTGCAGGTGTTACTTTGTGATGATCTTTTATTACTGGTTTTGTTTTAAATAAAATTTATATGTATTCTGTTTTTTTTTTATTTTTTATTGGAGTTAATATGACTTTTTTTCCTTTACATTTTGCTGGTTTACATGGTTTCCCACGAAAATATGTAGATTATCCAGATGTTTATTCTTTCTGAAATGTTTTATCTTCTTTTGGTTCTCTTATTAGTATTTTTTCTCTTTTTTTTTTTGTTTTTGTTCTATTAGAATCTTTTATTAGTTATCGTGTTTTAGTTGTTGATTACTTTAATGGTGTTAGACCTGAAAATGCTAATTTAGGTTATAATTTTTATCATAGTTTCCAAGATGGGGTTTATTTGAGAGTGCCTCATAATTAATTGTTTTTATTTTTTATTGGTATTTTTTTTCTTTTTTACAAATTTCGACGTTTTATTTTTGTTATTATTTCTTTTGAATTTTTAATAATGGGAGTTTTTTATTTGTTTTCTTTTTTTTTTGGTTTTTTTTCTTTTTTTTATTTTTTATGTTTTAGTGTTTTTTGTAGTCTTATGGGTGTTGTTTTAATAGTTTATTTTATTAAGTTTTATGGTTGTGATTATGTTTTTTTTTAAAATCACATAWTATCATACCCCAATCGAGTGGTTAGCTTAAGTTTAAAGCACCGGATTTTTAATCCGGGGATTAATCTGCTTAAAACTGTTTTTATTTTGATTTGAAATCAAAATTTGGATTTTTCCGCAGTTTTTGTCTTTATTTTTGATTTTTTTTTATTGTTTTTTGTTTTTGTTTTTTGTTTTTGTTTTTTGTTTTGTTTTTGTTTTTTGTTCCTTTTTTTAAGTTTTCTTTTTTTTTTTTTGATTTTGGTTTTATTGTTTTTAAATTTAATTTTTATTTAAATAGTATTATTTTTTCTTTTGTTTTGATTTTGATTTCTGTTAGTGTTTTTTTTTATAGTCTTTATTATCTTAATATGGAAATTAATTTTTTTTATTATTTTTTTGTTTTACTTGTTTTTATTTGTAGTATATTTTTTTTGGTTTTTTGTGATAGTGTTTTTTTTGTTTTGCTTGGTTGAGATTTGTTAGGTATTTCTAGTTTTTTTTTAGTTCTTTTTTATAATAATTGGGATAGTTGTAGTGGTTCTATGAATACTGTCTTAACCAATCGTATAGGTGATTTTTTTATTTTTGTTTTTTTTTCTTTATCTTTTTTTACTTTTTTTAATTTTTTTAGTTTTTCTTATTTTTGTTTTTATTCTTCTTTTTTTCTTATTTTGGCTGCTTTTACCAAGAGTGCTCAGTTTCCTTTTGGTGGTTGATTACCTAAGGCGATGAGTGCTCCTACTCCTGTTAGTTCTTTAGTACATAGTAGTACTCTTGTTACTGCTGGTATTGTTTTGATGATTAAATTTAATGTTATTATTATGAGTTCTTTTCTTTTGAAGTTGGTTCTTATTTCTGGTGTTTTTACTATGTTTTTTTCTAGTTTTTGTGCTTTATATGAGAATGATTTAAAGAAGGTTGTTGCTCTTAGTACTTTGTCTCAAATGGGTCTTTCTATGGTTTCTTTTGGTTTTGGTTTAAGTTTTCTTTGTTATGTTCATTTATTAAGTCATGCTATTTTTAAGAGTTGTCTTTTTATACAGATTGGTTATCTAATTCATTGTTCTTTTGGCCAACAGGATGGTCGTGGTTATTCTTTTGGTAATTTACCTTATTTTATTCAGCTTCAGATTTTGATTACTCTTTTTTGTTTGTGTGGTTTGTTTTTTTTGAGTGGTTCTGTTAGCAAAGATTATATTCTTGTTTATTTTTTTTCTAATTATTTTATGTTGTTTTTTTCTTTTTTTTTTTTTATTTCTGTTTTTATTACTTTTTTATATAGTTATCGTATTTGAAGTAGTCTTTTTTTAACTTTTTTTAATTCTTTATATTATAGCTGTAGTAGTTTTTTATTTTTTTTTACTAGTGTTCCTTTAGTTTTTTTTTCTTTGTTTTTTATTTGGTGGTTGAATCTTAATTTTTTTAGAATTCCTGTTGTTTTTGTTTATGTTGATTTTTATTTTTTTTTTTTTTTTATTTTWTTGTTTTTTTTTTTTTATTTTWTTGTTTTYAAGTTTTTATCTTTTTCTGTTTATTGTTTTTTGATAGATTATTTTCCTATTTTATTTACTCGTCTTTTTTATGATTTTAAGTTTTTTGATTTGTTTTTGAATAAGTTAAATTTTACTTTTTTTTCTTTTTTTTCTTTTTCTAGTTTTATTTCTATATCTTCTTATTTTAATAAGTTTAATTTTTTAGTTGTTTTCATTTTTCTTATTTTTATTGTTTTTTAGATATCTAATTTATTTTTTTAGTTTTTTGAAGTTTTTTTTTTTGTTGWTTTTTTTTTTTTTTTATGATTTTTTTTTTTTGTTTTTTTYTTTTGCTTTTTGTTTTTTTTGTTTTAGTTTTTTTTGTTGGTCTGGTAATTTTTTTTTAATTGATTCTTATTTTTATGTTGCTGTTTGTTTTATATCTGTTTTTATTTTTTCTTTGGTTTTGGTTTCTGAGCGTCATCGTGTTATTGTTTTTTTTTCTAAGGTTCTTTTAATTATTTCTTTTTTTTTTTTTTTTTCTTATAGTGTTTTTTATTTGTATGTTTTTTTTGAGCTTTCTATGGTTCCTATTATTATTTTAATTCTTGGTTATGGTTATCAGATTGAGAAGGTTAATTCTTTTTTTTATCTTGTTTTTTACGCTACTTTTTGTAGTGTTCCTTTTCTTTTTGTTTATTTTAGTTTGGATTTTTTTTTTGTTGTTCCTTATTTTGATTGTTTTATTTCTTGAGAGATGGTTTTTATTATTAGTTTGGCTTTTATAATGAAATTTCCTGTTTTTTTTTTACATCTTTGGTTGCCTAAAGCTCATGTTGAAGCTCCTACTTCTGCTAGTATTTTGTTAGCTGGTTTGTTATTGAAGTTTGGTACTGTTGGTTTTGTTCGTATTATAAAGAGTCTTAGTTATTGTCATATTAATTATTGGTTTTTTTTTTCAGTTTTGGGTATGTTTATTTCTTGTTTTGTTTGTGTTTTTCAGAGTGATTTTAAGTCTTTAGCTGCTTATTCTTCTGTTGTTCATATGAATTTTTTGTTGTTTTTTCTTTTGTTTTTTGGTTTATATTCTAAAACTGGTAGTTTTTTAGTAATGGTTTCTCATGGATATACTTCTTCTGTTATGTTTTATTTTATTGGTGAGTTTTATCGTTCTTTAGGTAGTCGAATGATTTATTTTTTGAATAGTTTTATGTCTTCTAGTTTTATTTTTTCTTTTTTAATTTCTTTGGTTTTTTTATCTAATTGTGGTATACCTCCTTCTATTTCTTTTTTTTCTGAGTTTTTTTCTTTTTCTGGTTTTTTTTCTTTGTTTTATAATGTTTTTTTTTTGGTTTTTTTTTATTTTTTTGTTTCTTTTTATTATTGTGTTTATATTATTGTTATTTCTTTTTTAGGTAAGAAGTTTTTTTTTTTTAAGAGTTGATTTTTTTTTTGATCTCTTCCTTTAATTTTTTTTTGTTTTAATGTTTTTAGTTTTTTTTTGTTTTTTTAATAGATTTAAGTTAAGTTAAACTATTAGTCTTCAAAACTAAAAATTTTATCTATAAGGTATCTAGTAGGAATTTTCTATATCCAATTGCGGTTTGGAAGTTTTTTTACCTTAACAAATTTTAGGCGAGTCTTCTAAACTTGTTTTGGGTTTTCCCGTTTGTTTTTTAAGTTTTTTCATAATTTCCATGTTTTAAGCTTTTCTACTTATCCTTTTTTTATGTTTATTTCTTTAAGTTCTCTTTTTTCTTCTTTTGTTGTTTTTTTCAAGTTTGGTATTTTCTTTTTTCTTTTTTTTTCTTTTTTTTCTTTTTTATTTCTTATTTTTTGTTGGTTTAAAGATATTTGTATGGAGGGTCTTTGTGGTTATCATAATTTTTATGTTATAGATGGTTTTAAGTTTGGTTTTGTTTTGTTTATTTTTAGTGAATTTATGTTTTTTTTTAGTATTTTTTGGTTTTATTTTGATTCTGCTTTGGTTCCTGCTCATGAGATTGGTTGTGGCTGGGGGTTTTTTGGTTTGGATAAGATTAATCCTTTTGGGGTCCCTCTTTTGAATACTGTTATTCTTCTTAGTAGTGGTGTTACTGTTACTTGGTCTCATTATTGTCTTCTGAATAATTTTTATTGTTTAGATGGTTTAATTTTGACTATTCTTCTTTCTTTTATTTTTATTTTGGTTCAGTTTTTCGAGTATAAGAGTTCTAGTTTTTCTATCTCTGATGGTGTTTATGGTAGTATTTTTTATTTTTCTACTGGTTTTCATGGTTTTCATGTTATTTTAGGTTCTGTTTTTCTTACTTATAATCTTTTTCGTTTTTTATTTTATCATTTTAATTATTCTCATCATTTAGGTTATGAGTTTTCTATTTTATATTGGCATTTTGTAGATGTTGTTTGGTTATTTTTATTTGTTTTTGTTTATTGGTGAGGTTATTAGGTTTTATTTTTACTTTTTGGATTTTTTTAATTTTTTTGATTTTTTTCTTTTTGTTTTTGTTTTACAGTTTATTTTTTGTCAAAAGGATAGTTTAATTAATGTTTTTTTTAATAAGTTTTTTTCTTATTTAGTTGGTGTTTTTTCTTATAATTCTTCTTGTTTCATTAGATATATTTTTTCTTCTTTTATTTTTGTTTTTTTGTTGATTTGTTGTTTTGGTGGTTATTTTAGTTATTCTTTTTGTCCTTTAGGTATTATTGAGTTTACTTTTTTTTTTTCTTTTGTTTCTTGATTTTCCACTTTTTTGTTTTTGATTTCTAGTCAGAAGTTTTCTGTTTATATAAAGAAGTCTGGTGATGGTTTTTTTAAGACTTTTTTTTTGTTATTTGTTGAGATTATTAGTGAGTTTAGTCGCCCTATTGCTTTGAGTGTTCGTTTGTTTGCTAATATTATAGTTGGTCATGTTATTAGTGCTTGTTTTTATGTTTTTTTTGAGTGTGTTTTTGGTTTTTCTTTTTTAATTGTTTTTGCTATTGTTTTTGAGTGTTTTGTTTTTATTTTGCAGAGTTATATTTTTTCTCGTTTAATTTATTTATATATTAACGAGTAGCTTTTTAGTTTATTTAAAATTTTTACTTGTGGTGTAAAAGAAATTTGAGCTTTGTAAGTTAGTTTAAGTAGAATTTTTGTTTTTGGTACAAATGGTTATCTTACATTGAGGATTATTTTAATTTAGAATATTTAGCTGTTAACTAAAAGGTCTATCTTCATAAGAGTTTAGTTTATATTTAAAATATTAAATTGTAAATTTAAAGTTTTTTGCTCTTGCAGTAATTAGTTTAATTAAAATATAACATTTGGATTGTTAAGTTTTTTTACTGATTTTTCTTTTATTTTTTTGTTATTATTGTTTTTTTTTTAAATTGTTTTATTTGTAATATTGTTTTTTGATGGAGTATTTTTTTTTTAATGACTCTTGTTTTTGTTTTTTTAAATTTTAATAATTCTTATTCTTCTATTAATTATTTTATTTTTCAGGAGTTTCTTGGTTTGCTTTTTGTTTTTTTTTCTTTTGGTGTTCTTCAATTTTTTATTATTTTATTAAAAGTTGGTGTTTCCCCTTTTCATTTTTGGTGTTTAAATATTTTTAATGGTCTTAGAGGTTTTAGTACTTTTTGATTTCTTACTTTCCAGAAGTTACCCTATTTTCCTGTTTTTTCTTTTATTTTCGATTATAGTTTTTTTTTTTTTCTTGTTTTTGGTATTATTTTTTGTTATTTTAATCTTTTTTTTTGTAAATCTTTTAAGAGCATAGTTTTTATTTCTTCTGTTGAGTCTTTTAATTGGTTGTTGATTTCTCTTTTTTCTTCTTTGTTTTCTGGTTTTTTTTTGTTTCTTTATTATGTTTTTGTTATGTTTTTTTTGTTGGATTATAGTTCTACTAAAGGTTATGATTTTTATAATTGGGAGTTGGTTTTTCTTTTTATAAATTTTCCTATGACCATTACTTTTTTTATTAAAATTTTTTCTATTATTTTTTTTTTTAATATTAGTTCTTTCTATTTGTTGTTTGTTTTATTTTTAATGGTCTTTTCTGTTTTTAGTTTTGGTTTTTGGTTTTTTAATGTTGGTTTAAAATTTAGTTATTATGGTTTTTATAATTTTAGTTTTTTTTATTTTGTTTTTTTTCCTTTGATGTTTTTTTGTCTTTTTTAAAAGAGTTTTAGTTTATATAGAATATATCACTTACAATGATGGGGTTTAAACTCTTACCAATTTAGTAAAATTTTATTATATTGCTTTGATATGGCAAAGTTCTTTTTGATTTGGTATTTTTTGTTTTGTTTTTAGTAGCTCTTTTTTCTTTTTTGTTTGCTTTTTTTTTTTATTTGTTTGTTTATTTTGCTTCTTTTTTTGATTTTTATTTTTGTAAATCTTCTTCTTTTGAGAGTGGTTTTATGAGTGTTGGTTTAATTCAGAATTCTTTTAGAATTCACTTTTTTGTTATTATAATCATGTTTGTTGTTTTTGATTTGGAGATTGTTATTTTTATTGGTATTCTTATTTCTGATTTAAATTCTTTTGTTTGTTTTTTTTTTTTGTTTTTTTTTTTGTTCTTGTTTTTTTATATGGAGTGGTATTATGGTAAGCTTGTTTGGAATTTTTAATAGTAAAAAACTTTATTATAATTTAGTATATCTCGTTGTCGTTGAGAAGGTTTTAAGTTTTATCTTATTATTATATTTTTTTTTTTTCTTGTTTTTAGTATCAAAAGCCGATTGGGGTTTTGATATATTATATATTATATATTATAAAAATAATATAAATATAATATATTTATTAATTATATTTATATATAAATAATTATATTTATATATATAAATAATTATATTTATATTATTTTTATTATGTATGTATGTATATTTACGTTGATATTAATTAGTTAATATCATATCCTTTATTTAGGATAATTGTTTGAGGAGAATTTTATTAATTAGGTAAACTTGTTTCATTTAAGCTGATAAACTTTGAACTTTTTTAAGTTTCAAAAGTTTCAGGAAAACAAGTTTACCTAATTAATGATTTTATTTTAATTGAAATTATATGTCTATAAGTCCAATTAAAATAAAATTTTGTAGTATAAATGTATNNNNNNNNNNNNNNNNNNNNNNNNNNNNNNNNN
>Japan_Human_Rk4-7
GTCGTTTATTTTTCGATTTTTTTATTTATGATTTTGTTGGTTTTTTTTGTTGTTTTTTTTGTTATGCAGAGTATTGCTTTTATTACTTTATATGAGCGTCATTTGTTGGGTCTTAGTCAATCTCGACTTGGTCCTACAAAGGTAGGTTTTTTTGGTGTTTTACAGGCTATTGTAGATGGAGTTAAGCTTTTAAGTAAAGAACAATTTTTACCTTATAATTCTTCTTWTTTTTTTTTTTTATTTGTTCCTTCTGTTTCTTTTTGTTTGATATATTTAGAGTGGTTTGTTCTTCCTTTTTTTTTTGATTTTTTTACTTTCAATTATTCTGTTTTGTTTTTTCTTTGTTTGATTGGTTTTTCTGTTTATACTACTTTAATTTCTGGAATTGTTTCTAAGTCTAAGTATTCTATAATTGGCTCCATTCGTGCTAGTAGTCAGAGTATTTCTTATGAGATTTCTTTTACTTTTTTTGTTTTCTGTGTTGTTCTTCATGTTGGTGTTTTTAGTTTTTTTAGTTTTTTTAGTCTTAGTATAATTGTTCTTTTTTTTCCTTTTCTTATTATGATTATTGGTGAGCTTAATCGTGCTCCTTTCGATTTTTCTGAGGGTGAGAGTGAACTTGTTAGTGGTTACAATATTGAATATTCTAGTGTTGCTTTTGTTCTTTTGTTTTTGAGCGAGTATGGTGTTTTGATTTTTTTTTGTGTTCTTTTTTCTTTTTTATTTTTTGGCGGTTCTGTTTTTATGTCTTTTTTCATTTTTTCTCTTTTGATTTTTATTCGTAGTTCTTTCCCTCGTTATCGTTATGATATGATGATAGGTTTTTTTTGATTTATTATGTTACCTATTTCTATGATTTTGTTTTTATTTTTTTGTTTGTTATTTTTTTAGGGATTTAGTTTATATTAAAATGTTTGTTTTGCATACAAAAGAATTTTTTCTCTGGATTTTTTTTTTTAGTTTATAGATTTGATTATGGTCATTGTAATGATAAAATGGTGTTATATAATTTTTAATCACTTGAGTGGACAATGTTTTTCTATCCCGGCAATGTATTGCTTGTATAAACTCAGTACCAGAATAATCGGATAGACTGAGTAAGCTTATACCCTAAATGTGTTTTGGCCATGGTTTTTTTTTTGATTTTTTTACAACTGTTTAGTGCAATGTGCAGTTTTTTTTTGTTGTTTTATCTTGGTCAATAAGATTAGACAAATGACCTGGATTAGTACCCAGTTAATCTAAATTTAAAAGTTGCAGGAGTAAAGTAATATTTAAACTGTAATAATATTGGCGGATTTTTTAATTATCTTTGGAGGTTGAGCTGTAATTGAGAACCCTCATTATCAGCTTTGATTTTTGTCGCATGTATGATCGTTTATGTCCTTCTTAAAGAGGTGTATTAAAGATTATTTGGTGTTTAATTAATGATATCTATTAAAACAGATAAATACCTGGTATATATCAAAGTTTTCGTTTGACCTACAATATCTTATGTTTCGGATAAGGAGGAGAGATTTTCCTTTGAAGTTGTAAAAGACAGTAAATGCTTTTTAATGTAGCATTGAAGTATTTAGAGAAATCGTACAAATCATCCATCAATTGCCCACAGGGGAGTAAGTTGTAGTAAAGTAGGTGTAGGGGAATCTGTACCTAGTTTAAGTTGGTTATATTTTAATAATTTGGTTTTTTTCCAAGTGTTTTTTCCTTCTTTAATAAGTTAGTATATTTTAGTACATTGGGTTCATATCCTAAAGGAGAATTTTCACTTATTTTTTATTGTTTTTTTTATTTAATTTTTTCTTTTTTAAGGGGGTATCTTTAAGGTTTTTGGGAGTTATTAGTATAAGAAGTATTTTTAATTGCAAATTAAAAGGTTAATGGCTTTTTTTGTTCTTTTAAGTTTTTAAATGTCCCTGTTAGTTTTTCTTTATCTGTTTTTTGAAATTTTGGTAGTATTTTGGGTATGGTTCTTTTTTTTCAGATTTTTAGTGGTTTGTTTTTATCTTTTTATTATATTGCTGATGGTTTTAATTCTTTTTCTAGTGTTCAGTATATTATAAGTGATGTTAATTTTGGTTGGGTTTTTCGTATTTTGCATTTTAATGGTGCTAGTTTATTTTTTTTTTTTTTGTATTTGCATTTTTTCAAGGGTCTTTTTTTTTGTAGTTATCGTTTGTCTGGTACTTGAATTATTGGTTTAACTATTTTTTTTTTTGTTATAATGGAGGCTTTTATAGGTTATGTTTTAGTTTGAGCTCAGATGAGTTTTTGGGCTTCTGTTGTTATTACCAGTCTTTTAAGTGTTATTCCTTATTTTGGTTTTTCTATTGTTTATTGAATTTGGAGTGGTTTTTCTGTTGTTAATTCTACTCTTAAGTTTTTTTTTGTTATTCATTTTTTAATGCCTTGATTGGTTTTTCTTTTAGTTTTTGTTCATTTGTTTTTTTTACATTCTACTGGTAGGACTTCTGTTTTATATTGTCATGGTGATTATGATAAAATTAGTTTTTTTCCTTATTATTTTTATAAAGATTCTTATAATTTGGTTGTTTTTTTTCTTTTTTTTATTTTTTCTTTTTTTTTTCCTTTTTTACTTGGTGATCCTGAAATGTTTGTTGAGTCTGATCCAATGGTTAGACCTGTACATATTGTTCCTGAGTGATATTTTTTGTTTGCTTATGCTATTTTGCGTGCTATCCCTAATAAAGTTTTAGGTGTTTTTTTTCTTGTTTTCAGTATTTTTATTTTTTATTTTTATGTTTTTTTTAATAATTATTATAGTGTTCTTGATAATTTGAATTTTTTTTTAGTTGTTTTTTTTATTTTGGTTTCTGTTTTTTTAAGTTGATTAGGTCAGTGTCATGTTGAATATCCTTTTATTGATTTGAGAGTTGTTTTTTCTTTTTTGTATTTTTTTTTTGCTTTTTTAATTGTTTTCTCTCGATTTTTAACTAAATTTATTTTTTCTTAGTAAACTTAGTATAATTTATTATATTGGATTTAGGATCCTGGGATTTTTGTTTACTTTTAATTATTTTCAAGGTTACATGATAGGTTTTTCTAATAATTATCTTTGTAGATATATGGATTGGTTTCATAATTTTAATTGTAGTCTGTTATTTGGTGTTTTATTTTTTGTTTTTATGGTTATTGTTAATCTTTTTGTTAATTCTTATTATTTTAAGAGTCATAATATTGAGTATCAGTTTGGTGAGTTTTTATGTAGTTTGTTACCTTTATTTATTTTGGTTTTTCAAATGTTTCCTTCTTTATCTTTGTTGTATTTTAGTGGTTTGTCTTATTTAGATAGTAGTTTAACTGTTAAAGTTGTTGGTCATCAATGGTATTGAAGTTATGATTATAGGGATATCGGTATTGAGTTTGATTCTTACATGAAGTCTATTGATTCTTTATTGATTGGTGAGCCTCGTTTATTAGAAGTTGATAATCGTTGTGTTGTTCCTTGTGATACTAATGTTCGATTTTGTATTACATCGGCTGATGTTATTCACTCTTGATCTCTTCCTTCTTTTTGTATTAAACTTGATGCTATGAGTGGTATTTTAAGTACTGTTACTTGTAGTTTTCCTATGGTTGGTGTTTTTTATGGTCAGTGTTCTGAGATTTGTGGTGCTAATCATAGTTTTATGCCTATTTGTTTGGAGGTTTCTTTGTTGGAAAATTTTAAAGATTGATGTTATTTAATGTCTAGTTAATTTTGAGGTATTAGTATATTTTAGTATTATTCTTTTTCGAGGAGTCGGATTTATACCTTTATTGAATTAGCATAATTTAATGTATTTGTTTTAAGCGCAAAAGATTTTATTCAATTTTACTCTTTTAGTTTATATAAAATATGACTTTGAAGCAGTTAAGAATCGTAGAGTATATTTTTTATWTATATATATATTAGTATTGCATACTATGTTAGGATATTTTCAAAGATTTTGATAAATAGAAACAAAGTGTTTAAGGTGTGGTTTTTTTTTTTGTTACAAAAATAATTTTACTGCTCTTAGTGTTGATACATCGAACTTTGTGATATCTGTTTTTAATTTTTATATTAGAAAATTATATATTGTTTTTTTTTTTTGTAGTTTTAATAATTTGAAGTTTTTTTGTTTCAAGTTTTATAACTTTACTACTTTTYTTTTYTTTTTTTYTTTTTAATTATAATTCTTTATAGTTTTTATTATCTAGCAATTAGTAAATTAATAAATTATGTTTTTTTTTTTAATATAAATGAATTACTAATTATCTGGTCAAATGTTTATTAAAGACTTAGGATTTATATTAAATCTGTTTTCTGCCCTATGGTTTTTTTAAATGGCAGTCTTAGCGTGAGGACATTAAAGTAGCAAAATAATTTGTGCTTTTATTGGGTTCGAGTATGAATGAAGTTTTGGCTGGTGATATTTTTTTTTTTTTTTGAATTTAATATTCATCTAAGAAGAGATGTTTATAATAAAACAAAGATAAGTCTTCGGAAATTTTATTTCTATTAAAAATTTTTTTTTTTAGTAATTTATCTAGGGAAGATTATTATRTAATTTTTTTTTACTATTTTTAATTTAAAAAATTACTCCGGAGTTAACAGAAAAACATGCCTTATGTAGTTCTTATATTTTGGTAAGTTTTACATCGATGTTGTATCTTTATTAGCTGAAGAGGAGAAATTTCAGTTTTTTAGACTGTTCTTCTTTTAATAAATAAAACGTGATATTAGTTTAATTCATCGTGAGATAGAATTGTTTATCTTGTTTATTATTTTTTTTTATCGGGATTAGTACGAAAGGAATTTCACTACAATTTTAAATTTTTTAATCTTTTTTTTAATTTTTTTTGTTTATTTTTTTCTTGTCTTAGTTTTCTTGTTTTTGATCCTTTAAAGAGTGCTTTTTTTTTGGTTCTTTCTTTAATTTTTTTGGTTTTTTTTATTTCTTTTGGTTTTTATGTTTGGTTTTCTTATTTTATTTGTTTRATTTTTTTGAGTGGTATTTTTGTTATTATTGTTTATTTTTCTAGTTTTTCTAAATATATTTATGTTAATATTAATTTTTTTCTTGTTYTTTTTGTTTTCTTGTTTTTTTTTTTTTATTCTTTTTTTTTCTTTTTAGATCCTAGTTACTATAATTCTTTAAATTTTTTTTATTATGATTTGTTTTTTTCTTTTATTTTTTGGGTTGTTTTTTGTTTGTTTTTTTTTATAAATTTTATTAGTTTTTTTCTTTGTTTTTCTGGTGCTCTTCGACTATATTAATTTTGGTTTATTAGTATAATGAGTATATTTGATTTCCAATCAAATGGTTATTAAACTATGCTATTTTAGTTTATGAAAAATGTCTAATTTGTAATTAGAAGAATTTTTAGCAACTTTCTGGTTTTTGTTTTTTATAGTACTAATCATAAAGATATTGGTAGTATTTATTTGATTTTTGGTTTATGGGCTGGTATAGTTGGTTCTGCTCTTTCTATAATTATTCGTATCGAGTTAAGTAAACCTGGTATGTTTATTGGAGATGGTCAATTATATAATTCTATTTTAACTGCTCATGCTATCTTGATAATTTTTTTTATGGTTATACCTAGTATGATTGGTGGTTTTGGTAATTGAATGGTACCTTTAATATTAGGTGCACCTGATATAAGTTTTCCTCGATTAAATAATATTAGTTTTTGATTGTTACCTGCTTCTATTTTTTTGGTTTTTTTGGCTTGTTTTGTTGATAATGGTTTGGGTACTAGTTGGACTATTTATCCTCCTTTATCTACTTCGGGCCATCCTGGTTCTAGTGTTGATTTGGCTATTTTTAGTTTACATCTTTCTGGTATTAGTTCTATTTTAGGTGGTATTAATTTTATGTGTACTGTTAAAAATTTACGTTCTAGTTCTGTTTCTCTTAATAATATGAGTTTATTTATCTGAACTATTTTTGTTACTGTTTTTTTATTGGTTTTGTCTTTACCTGTTTTAGCTGGTGCTATCACTATGTTGTTAATTGATCGTAATTTTAATGGTTCTTTTTTTGATCCTAGTTTTGGTGGTAATCCTTTGATTTATCAGCATTTGTTTTGGTTTTTTGGTCATCCAGAAGTTTATATTTTAATTTTACCTGCTTTTGGTATTATTAGTCAATGTACTTTGTATTTGACTGGTAAAAAAGAAGTTTTTGGTTATTTGGGTATGGTTTATGCTATTTTAAGTATTGGTTTAATTGGTTGTGTAGTTTGAGCTCACCACATGTATACTGTTGGTATAGATTTTGATTCTCGTGCTTATTTTACTGCTGCTACTATAGTGATTGCTGTTCCTACTGGTGTAAAAGTTTTTAGATGGTTAGCTACTTTTTTTGGTACTGTTATAGTTTATCAACCTTTGTTGTTTTGAGTTATAGGTTTTATTTTTTTATTTACTATTGGTGGTTTGACTGGTGTTATATTATCTAATTCTAGAATTGATATTATTTTACATGATACTTATTATGTAGTGTCTCATTTTCATTACGTTTTAAGTCTTGGTGCTGTTTTTGGTTTGTTTGCAGGTGTTACTTTGTGATGATCTTTTATTACTGGTTTTGTTTTAAATAAAATTTATATGTATTCTGTTTTTTTTTTATTTTTTATTGGAGTTAATATGACTTTTTTTCCTTTACATTTTGCTGGTTTACATGGTTTCCCACGAAAATATGTAGATTATCCAGATGTTTATTCTTTCTGAAATGTTTTATCTTCTTTTGGTTCTCTTATTAGTATTTTTTCTCTTTTTTTTTTTGTTTTTGTTCTATTAGAATCTTTTATTAGTTATCGTGTTTTAGTTGTTGATTACTTTAATGGTGTTAGACCTGAAAATGCTAATTTAGGTTATAATTTTTATCATAGTTTCCAAGATGGGGTTTATTTGAGAGTGCCTCATAATTAATTGTTTTTATTTTTTATTGGTATTTTTTTTCTTTTTTACAAATTTCGACGTTTTATTTTTGTTATTATTTCTTTTGAATTTTTAATAATGGGAGTTTTTTATTTGTTTTCTTTTTTTTTTGGTTTTTTTTCTTTTTTTTATTTTTTATGTTTTAGTGTTTTTTGTAGTCTTATGGGTGTTGTTTTAATAGTTTATTTTATTAAGTTTTATGGTTGTGATTATGTTTTTTTTTAAAATCACATANNNTCATACCCCAATCGAGTGGTTAGCTTAAGTTTAAAGCACCGGATTTTTAATCCGGGGATTAATCTGCTTAAAACTGTTTTTATTTTGATTTGAAATCAAAATTTGGATTTTTCCGCAGTTTTTGTCTTTATTTTTGATTTTTTTTTRTTGTTTTTTGTTTTTGTTTTTTGTTTTTGTTTTTTGTTTTGTTTTTGTTTTTTGTTCCTTTTTTTAAGTTTTCTTTTTTTTTTTTTGATTTTGGTTTTATTGTTTTTAAATTTAATTTTTATTTAAATAGTATTATTTTTTCTTTTGTTTTGATTTTGATTTCTGTTAGTGTTTTTTTTTATAGTCTTTATTATCTTAATATGGAAATTAATTTTTTTTATTATTTTTTTGTTTTACTTGTTTTTATTTGTAGTATATTTTTTTTGGTTTTTTGTGATAGTGTTTTTTTTGTTTTGCTTGGTTGAGATTTGTTAGGTATTTCTAGTTTTTTTTTAGTTYTWTTTTATAATAATTGGGATAGTTGTAGTGGTTCTATGAATACTGTCTTAACCAATCGTATAGGTGATTTTTTTATTTTTGTTTTTTTTTCTTTATCTTTTTTTACTTTTTTTAATTTTTTTAGTTTTTCTTATTTTTGTTTTTATTCTTCTTTTTTTCTTATTTTGGCTGCTTTTACCAAGAGTGCTCAGTTTCCTTTTGGTGGTTGATTACCTAAGGCGATGAGTGCTCCTACTCCTGTTAGTTCTTTAGTACATAGTAGTACTCTTGTTACTGCTGGTATTGTTTTGATGATTAAATTTAATGTTATTATTATGAGTTCTTTTCTTTTGAAGTTGGTTCTTATTTCTGGTGTTTTTACTATGTTTTTTTCTAGTTTTTGTGCTTTATATGAGAATGATTTAAAGAAGGTTGTTGCTCTTAGTACTTTGTCTCAAATGGGTCTTTCTATGGTTTCTTTTGGTTTTGGTTTAAGTTTTCTTTGTTATGTTCATTTATTAAGTCATGCTATTTTTAAGAGTTGTCTTTTTATACAGATTGGTTATCTAATTCATTGTTCTTTTGGCCAACAGGATGGTCGTGGTTATTCTTTTGGTAATTTACCTTATTTTATTCAGCTTCAGATTTTGATTACTCTTTTTTGTTTGTGTGGTTTGTTTTTTTTGAGTGGTTCTGTTAGCAAAGATTATATTCTTGTTTATTTTTTTTCTAATTATTTTATGTTKTTTTTTTCTTTTTTTTTTTTTATTTCTGTTTTTATTACTTTTTTATATAGTTATCGTATTTGAAGTAGTCTTTTTTTAACTTTTTTTAATTCTTTATATTATAGCTGTAGTAGTTTTTTATTTTTTTTTAYTAGTGTTCCTTTAGTTTTTTTTTCTTTGTTTTTTATTTGGTGGTTGAATCTTAATTTTTTTAGAATTCCTGTTGTTTTTGTTTATGTTGATTTTTATTTTTTTTTTTTTTTTATTTTATTGTTTTTTTTYTTTTATTTTATTKTTTTYAAGTTTTTATCTTTTTCTKTTTATTGTTTTTTGATAGATTATTTTCCTATTTTATTTACTCGTYTTTTTTATGATTTTAAGTTTTTTGATTTGTTTTTGAATAAGTTAAATTTTACTTTTTTTTCTTTTTTTTCTTTTTCTAGTTTTATTTCTATATCTTCTTATTTTAATAAGTTTAATTTTTTAGTTGTTTTYATTTTTCTTATTTTTATTGTTTTTTAGATATCTAATTTATTTTTTTAGTTTTTTRAAGTTTTTTTTTTTGTTGATTTTTTTTTTTTTTTATGATTTTTTTTTTTTGYTTTTTTCTTTTGCTTTTTGTTTTTTTTGTTTTAGTTTTTTTTGTTGGTCTGGTAATTTTTTTTTAATTGATTCTTATTTTTATGTTGCTGTTTGTTTTATATCTGTTTTTATTTTTTCTTTGGTTTTGGTTTCTGAGCGTCATCGTGTTATTGTTTTTTTTTCTAAGGTTCTTTTAATTATTTCTTTTTTTTTTTTTTTTTCTTATAGTGTTTTTTATTTGTATGTTTTTTTTGAGCTTTCTATGGTTCCTATTATTATTTTAATTCTTGGTTATGGTTATCAGATTGAGAAGGTTAATTCTTTTTTTTATCTTGTTTTTTACGCTACTTTTTGTAGTGTTCCTTTTCTTTTTGTTTATTTTAGTTTGGATTTTTTTTTTGTTGTTCCTTATTTTGATTGTTTTATTTCTTGAGAGATGGTTTTTATTATTAGTTTGGCTTTTATAATGAAATTTCCTGTTTTTTTTTTACATCTTTGGTTGCCTAAAGCTCATGTTGAAGCTCCTACTTCTGCTAGTATTTTGTTAGCTGGTTTGTTATTGAAGTTTGGTACTGTTGGTTTTGTTCGTATTATAAAGAGTCTTAGTTATTGTCATATTAATTATTGGTTTTTTTTTTCAGTTTTGGGTATGTTTATTTCTTGTTTTGTTTGTGTTTTTCAGAGTGATTTTAAGTCTTTAGCTGCTTATTCTTCTGTTGTTCATATGAATTTTTTGTTGTTTTTTCTTTTGTTTTTTGGTTTATATTCTAAAACTGGTAGTTTTTTAGTAATGGTTTCTCATGGATATACTTCTTCTGTTATGTTTTATTTTATTGGTGAGTTTTATCGTTCTTTAGGTAGTCGAATGATTTATTTTTTGAATAGTTTTATGTCTTCTAGTTTTATTTTTTCTTTTTTAATTTCTTTGGTTTTTTTATCTAATTGTGGTATACCTCCTTCTATTTCTTTTTTTTCTGAGTTTTTTTCTTTTTCTGGTTTTTTTTCTTTGTTTTATAATGTTTTTTTTTTRGTTTTTTTTTATTTTTTTGTTTCTTTTTATTATTGTGTTTATATTATTGTTATTTCTTTTTTAGGTAAGAAGTTTTTTTTTTTTAAGAGTTGATTTTTTTTTTGATCTCTTCCTTTAATTTTTTTTTGTTTTAATGTTTTTAGTTTTTTTTTRTTTTTTTAATAGATTTAAGTTAAGTTAAACTATTAGTCTTCAAAACTAAAAATTTTATCTATAAGGTATCTAGTAGGAATTTTCTATATCCAATTGCGGTTTGGAAGTTTTTTTACCTTAACAAATTTTAGGCGAGTCTTCTAAACTTGTTTTGGGTTTTCCCGTTTGTTTTTTAAGTTTTTTCATAATTTCCATGTTTTAAGCTTTTCTACTTATCCTTTTTTTATGTTTATTTCTTTAAGTTCTCTTTTTTCTTCTTTTGTTGTTTTTTTCAAGTTTGGTATTTTCTTTTTTCTTTTTTTTTCTTTTTTTTCTTTTTTATTTCTTATTTTTTGTTGGTTTAAAGATATTTGTATGGAGGGTCTTTGTGGTTATCATAATTTTTATGTTATAGATGGTTTTAAGTTTGGTTTTGTTTTGTTTATTTTTAGTGAATTTATGTTTTTTTTTAGTATTTTTTGGTTTTATTTTGATTCTGCTTTGGTTCCTGCTCATGAGATTGGTTGTGGCTGGGGGTTTTTTGGTTTGGATAAGATTAATCCTTTTGGGGTCCCTCTTTTGAATACTGTTATTCTTCTTAGTAGTGGTGTTACTGTTACTTGGTCTCATTATTGTCTTCTGAATAATTTTTATTGTTTAGATGGTTTAATTTTGACTATTCTTCTTTCTTTTATTTTTATTTTGGTTCAGTTTTTCGAGTATAAGAGTTCTAGTTTTTCTATCTCTGATGGTGTTTATGGTAGTATTTTTTATTTTTCTACTGGTTTTCATGGTTTTCATGTTATTTTAGGTTCTGTTTTTCTTACTTATAATCTTTTTCGTTTTTTATTTTATCATTTTAATTATTCTCATCATTTAGGTTATGAGTTTTCTATTTTATATTGGCATTTTGTAGATGTTGTTTGGTTATTTTTATTTGTTTTTGTTTATTGGTGAGGTTATTAGGTTTTATTTTTACTTTTTGGATTTTTTTAATTTTTTTGATTTTTTTCTTTTTGTTTTTGTTTTACAGTTTATTTTTTGTCAAAAGGATAGTTTAATTAATGTTTTTTTTAATAAGTTTTTTTCTTATTTAGTTGGTGTTTTTTCTTATAATTCTTCTTGTTTCATTAGATATATTTTTTCTTCTTTTATTTTTGTTTTTTTGTTGATTTGTTGTTTTGGTGGTTATTTTAGTTATTCTTTTTGTCCTTTAGGTATTATTGAGTTTACTTTTTTTTTTTCTTTTGTTTCTTGATTTTCCACTTTTTTGTTTTTGATTTCTAGTCAGAAGTTTTCTGTTTATATAAAGAAGTCTGGTGATGGTTTTTTTAAGACTTTTTTTTTGTTATTTGTTGAGATTATTAGTGAGTTTAGTCGCCCTATTGCTTTGAGTGTTCGTTTGTTTGCTAATATTATAGTTGGTCATGTTATTAGTGCTTGTTTTTATGTTTTTTTTGAGTGTGTTTTTGGTTTTTCTTTTTTAATTGTTTTTGCTATTGTTTTTGAGTGTTTTGTTTTTATTTTGCAGAGTTATATTTTTTCTCGTTTAATTTATTTATATATTAACGAGTAGCTTTTTAGTTTATTTAAAATTTTTACTTGTGGTGTAAAAGAAATTTGAGCTTTGTAAGTTAGTTTAAGTAGAATTTTTGTTTTTGGTACAAATGGTTATCTTACATTGAGGATTATTTTAATTTAGAATATTTAGCTGTTAACTAAAAGGTCTATCTTCATAAGAGTTTAGTTTATATTTAAAATATTAAATTGTAAATTTAAAGTTTTTTGCTCTTGCAGTAATTAGTTTAATTAAAATATAACATTTGGATTGTTAAGTTTTTTTACTGATTTTTCTTTTATTTTTTTGTTATTWTTGTTTTTTTTTTAAATTGTTTTATTTGTAATATTGTTTTTTGATGGAGTATTTTTTTTTTAATGACTCTTGTTTTTGTTTTTTTAAATTTTAATAATTCTTATTCTTCTATTAATTATTTTATTTTTCAGGAGTTTCTTGGTTTGCTTTTTGTTTTTTTTTCTTTTGGTGTTCTTCAATTTTTTATTATTTTATTAAAAGTTGGTGTTTCCCCTTTTCATTTTTGGTGTTTAAATATTTTTAATGGTCTTAGAGGTTTTAGTACTTTTTGATTTCTTACTTTCCAGAAGTTACCCTATTTTCCTGTTTTTTCTTTTATTTTCGATTATAGTTTTTTTTTTTTTCTTGTTTTTGGTATTATTTTTTGTTATTTTAATCTTTTTTTTTGTAAATCTTTTAAGAGCATAGTTTTTATTTCTTCTGTTGAGTCTTTTAATTGGTTGTTGATTTCTCTTTTTTCTTCTTTGTTTTCTGGTTTTTTTTTGTTTCTTTATTATGTTTTTGTTATGTTTTTTTTGTTGGATTATAGTTCTACTAAAGGTTATGATTTTTATAATTGGGAGTTGGTTTTTCTTTTTATAAATTTTCCTATGACCATTACTTTTTTTATTAAAATTTTTTCTATTATTTTTTTTTTTAATATTAGTTCTTTCTATTTGTTGTTTGTTTTATTTTTAATGGTCTTTTCTGTTTTTAGTTTTGGTTTTTGGTTTTTTAATGTTGGTTTAAAATTTAGTTATTATGGTTTTTATAATTTTAGTTTTTTTTATTTTGTTTTTTTTCCTTTGATGTTTTTTTGTCTTTTTTAAAAGAGTTTTAGTTTATATAGAATATATCACTTACAATGATGGGGTTTAAACTCTTACCAATTTAGTAAAATTTTATTATATTGCTTTGATATGGCAAAGTTCTTTTTGATTTGGTATTTTTTGTTTTGTTTTTAGTAGCTCTTTTTTCTTTTTTRTTTGYTTTTTTTTTTTATTTGTTTGTTTATTTTGCTTCTTTTTTTGATTTTTATTTTTGTAAATCTTCTTCTTTTGAGAGTGGTTTTATGAGTGTTGGTTTAATTCAGAATTCTTTTAGAATTCACTTTTTTGTTATTATAATCATGTTTGTTGTTTTTGATTTGGAGATTGTTATTTTTATTGGTATTCTTATTTCTGATTTAAATTCTTTTGTTTGTTTTTTTTTTTTGTTTTTTTTTTTGTTCTTGTTTTTTTATATGGAGTGGTATTATGGTAAGCTTGTTTGGAATTTTTAATAGTAAAAAACTTTATTATAATTTAGTATATCTCGTTGTCGTTGAGAAGGTTTTAAGTTTTATCTTATTATTATATTTTTTTTTTTTCTTGTTTTTAGTATCAAAAGCCGATTGGGGTTTTGATATATTATATATTATATATTATAAAAATAATATAAATATAATATATTTATTAATTATATTTATATATAAATAATTATATTTATATATATAAATAATTATATTTATATTATTTTTATTATGTATGTATGTATATTTACGTTGATATTAATTAGTTAATATCATATCCTTTATTTAGGATAATTGTTTGAGGAGAATTTTATTAATTAGGTAAACTTGTTTCATTTAAGCTGATAAACTTTGAACTTTTTTAAGTTTCAAAAGTTTCAGGAAAACAAGTTTACCTAATTAATGATTTTATTTTAATTKAAATTATATGTCTATAAGTCCAATTAAAATAAAATTTTGTAGTANNNNNNNNNNNNNNNNNNNNNNNNNNNNNNNNNNNNNNNNNN
>Japan_Human_Rk4-8
GTCGTTTATTTTTCGATTTTTTTATTTATGATTTTGTTGGTTTTTTTTGTTGTTTTTTTTGTTATGCAGAGTATTGCTTTTATTACTTTATATGAGCGTCATTTGTTGGGTCTTAGTCAATCTCGACTTGGTCCTACAAAGGTAGGTTTTTTTGGTGTTTTACAGGCTATTGTAGATGGAGTTAAGCTTTTAAGTAAAGAACAATTTTTACCTTATAATTCTTCTTTTTTTTTTTTTTTATTTGTTCCTTCTGTTTCTTTTTGTTTGATATATTTAGAGTGGTTTGTTCTTCCTTTTTTTTTTGATTTTTTTACTTTCAATTATTCTGTTTTGTTTTTTCTTTGTTTGATTGGTTTTTCTGTTTATACTACTTTAATTTCTGGAATTGTTTCTAAGTCTAAGTATTCTATAATTGGCTCCATTCGTGCTAGTAGTCAGAGTATTTCTTATGAGATTTCTTTTACTTTTTTTGTTTTCTGTGTTGTTCTTCATGTTGGTGTTTTTAGTTTTTTTAGTTTTTTTAGTCTTAGTATAATTGTTCTTTTTTTTCCTTTTCTTATTATGATTATTGGTGAGCTTAATCGTGCTCCTTTCGATTTTTCTGAGGGTGAGAGTGAACTTGTTAGTGGTTACAATATTGAATATTCTAGTGTTGCTTTTGTTCTTTTGTTTTTGAGCGAGTATGGTGTTTTGATTTTTTTTTGTGTTCTTTTTTCTTTTTTATTTTTTGGCGGTTCTGTTTTTATGTCTTTTTTCATTTTTTCTCTTTTGATTTTTATTCGTAGTTCTTTCCCTCGTTATCGTTATGATATGATGATAGGTTTTTTTTGATTTATTATGTTACCTATTTCTATGATTTTGTTTTTATTTTTTTGTTTGTTATTTTTTTAGGGATTTAGTTTATATTAAAATGTTTGTTTTGCATACAAAAGAATTTTTTCTCTGGATTTTTTTTTTTAGTTTATAGATTTGATTATGGTCATTGTAATGATAAAATGGTGTTATATAATTTTTAATCACTTGAGTGGACAATGTTTTTCTATCCCGGCAATGTATTGCTTGTATAAACTCAGTACCAGAATAATCGGATAGACTGAGTAAGCTTATACCCTAAATGTGTTTTGGCCATGGTTTTTTTTTTGATTTTTTTACAACTGTTTAGTGCAATGTGCAGTTTTTTTTTGTTGTTTTATCTTGGTCAATAAGATTAGACAAATGACCTGGATTAGTACCCAGTTAATCTAAATTTAAAAGTTGCAGGAGTAAAGTAATATTTAAACTGTAATAATATTGGCGGATTTTTTAATTATCTTTGGAGGTTGAGCTGTAATTGAGAACCCTCATTATCAGCTTTGATTTTTGTCGCATGTATGATCGTTTATGTCCTTCTTAAAGAGGTGTATTAAAGATTATTTGGTGTTTAATTAATGATATCTATTAAAACAGATAAATACCTGGTATATATCAAAGTTTTCGTTTGACCTACAATATCTTATGTTTCGGATAAGGAGGAGAGATTTTCCTTTGAAGTTGTAAAAGACAGTAAATGCTTTTTAATGTAGCATTGAAGTATTTAGAGAAATCGTACAAATCATCCATCAATTGCCCACAGGGGAGTAAGTTGTAGTAAAGTAGGTGTAGGGGAATCTGTACCTAGTTTAAGTTGGTTATATTTTAATAATTTGGTTTTTTTCCAAGTGTTTTTTCCTTCTTTAATAAGTTAGTATATTTTAGTACATTGGGTTCATATCCTAAAGGAGAATTTTCACTTATTTTTTATTGTTTTTTTTATTTAATTTTTTCTTTTTTAAGGGGGTATCTTTAAGGTKTTTGGGAGTTATTAGTATAAGAAGTATTTTTAATTGCAAATTAAAAGGTTAATGGCTTTTTTTGTTCTTTTAAGTTTTTAAATGTCCCTGTTAGTTTTTCTTTATCTGTTTTTTGAAATTTTGGTAGTATTTTGGGTATGGTTCTTTTTTTTCAGATTTTTAGTGGTTTGTTTTTATCTTTTTATTATATTGCTGATGGTTTTAATTCTTTTTCTAGTGTTCAGTATATTATAAGTGATGTTAATTTTGGTTGGGTTTTTCGTATTTTGCATTTTAATGGTGCTAGTTTATTTTTTTTTTTTTTGTATTTGCATTTTTTCAAGGGTCTTTTTTTTTGTAGTTATCGTTTGTCTGGTACTTGAATTATTGGTTTAACTATTTTTTTTTTTGTTATAATGGAGGCTTTTATAGGTTATGTTTTAGTTTGAGCTCAGATGAGTTTTTGGGCTTCTGTTGTTATTACCAGTCTTTTAAGTGTTATTCCTTATTTTGGTTTTTCTATTGTTTATTGAATTTGGAGTGGTTTTTCTGTTGTTAATTCTACTCTTAAGTTTTTTTTTGTTATTCATTTTTTAATGCCTTGATTGGTTTTTCTTTTAGTTTTTGTTCATTTGTTTTTTTTACATTCTACTGGTAGGACTTCTGTTTTATATTGTCATGGTGATTATGATAAAATTAGTTTTTTTCCTTATTATTTTTATAAAGATTCTTATAATTTGGTTGTTTTTTTTCTTTTTTTTATTTTTTCTTTTTTTTTTCCTTTTTTACTTGGTGATCCTGAAATGTTTGTTGAGTCTGATCCAATGGTTAGACCTGTACATATTGTTCCTGAGTGATATTTTTTGTTTGCTTATGCTATTTTGCGTGCTATCCCTAATAAAGTTTTAGGTGTTTTTTTTCTTGTTTTCAGTATTTTTATTTTTTATTTTTATGTTTTTTTTAATAATTATTATAGTGTTCTTGATAATTTGAATTTTTTTTTAGTTGTTTTTTTTATTTTGGTTTCTGTTTTTTTAAGTTGATTAGGTCAGTGTCATGTTGAATATCCTTTTATTGATTTGAGAGTTGTTTTTTCTTTTTTGTATTTTTTTTTTGCTTTTTTAATTGTTTTCTCTCGATTTTTAACTAAATTTATTTTTTCTTAGTAAACTTAGTATAATTTATTATATTGGATTTAGGATCCTGGGATTTTTGTTTACTTTTAATTATTTTCAAGGTTACATGATAGGTTTTTCTAATAATTATCTTTGTAGATATATGGATTGGTTTCATAATTTTAATTGTAGTCTGTTATTTGGTGTTTTATTTTTTGTTTTTATGGTTATTGTTAATCTTTTTGTTAATTCTTATTATTTTAAGAGTCATAATATTGAGTATCAGTTTGGTGAGTTTTTATGTAGTTTGTTACCTTTATTTATTTTGGTTTTTCAAATGTTTCCTTCTTTATCTTTGTTGTATTTTAGTGGTTTGTCTTATTTAGATAGTAGTTTAACTGTTAAAGTTGTTGGTCATCAATGGTATTGAAGTTATGATTATAGGGATATCGGTATTGAGTTTGATTCTTACATGAAGTCTATTGATTCTTTATTGATTGGTGAGCCTCGTTTATTAGAAGTTGATAATCGTTGTGTTGTTCCTTGTGATACTAATGTTCGATTTTGTATTACATCGGCTGATGTTATTCACTCTTGATCTCTTCCTTCTTTTTGTATTAAACTTGATGCTATGAGTGGTATTTTAAGTACTGTTACTTGTAGTTTTCCTATGGTTGGTGTTTTTTATGGTCAGTGTTCTGAGATTTGTGGTGCTAATCATAGTTTTATGCCTATTTGTTTGGAGGTTTCTTTGTTGGAAAATTTTAAAGATTGATGTTATTTAATGTCTAGTTAATTTTGAGGTATTAGTATATTTTAGTATTATTCTTTTTCGAGGAGTCGGATTTATACCTTTATTGAATTAGCATAATTTAATGTATTTGTTTTAAGCGCAAAAGATTTTATTCAATTTTACTCTTTTAGTTTATATAAAATATGACTTTGAAGCAGTTAAGAATCGTAGAGTATATTTTTTATATATATATATATTAGTATTGCATACTATGTTAGGATATTTTCAAAGATTTTGATAAATAGAAACAAAGTGTTTAAGGTGTGGTTTTTTTTTTTGTTACAAAAATAATTTTACTGCTCTTAGTGTTGATACATCGAACTTTGTGATATCTGTTTTTAATTTTTATATTAGAAAATTATATATTGTTTTTTTTTTTTGTAGTTTTAATAATTTGAAGTTTTTTTGTTTCAAGTTTTATAACTTTACTACTTTTCTTTTCTTTTTTTCTTTTTAATTATAATTCTTTATAGTTTTTATTATCTAGCAATTAGTAAATTAATAAATTATGTTTTTTTTTTTAATATAAATGAATTACTAATTATCTGGTCAAATGTTTATTAAAGACTTAGGATTTATATTAAATCTGTTTTCTGCCCTATGGTTTTTTTAAATGGCAGTCTTAGCGTGAGGACATTAAAGTAGCAAAATAATTTGTGCTTTTATTGGGTTCGAGTATGAATGAAGTTTTGGCTGGTGATATTTTTTTTTTTTTTTGAATTTAATATTCATCTAAGAAGAGATGTTTATAATAAAACAAAGATAAGTCTTCGGAAATTTTATTTCTATTAAAAATTTTTTTTTTTAGTAATTTATCTAGGGAAGATTATTATGTAATTTTTTTTTACTATTTTTAATTTAAAAAATTACTCCGGAGTTAACAGAAAAACATGCCTTATGTAGTTCTTATATTTTGGTAAGTTTTACATCGATGTTGTATCTTTATTAGCTGAAGAGGAGAAATTTCAGTTTTTTAGACTGTTCTTCTTTTAATAAATAAAACGTGATATTAGTTTAATTCATCGTGAGATAGAATTGTTTATCTTGTTTATTATTTTTTTTTATCGGGATTAGTACGAAAGGAATTTCACTACAATTTTAAATTTTTTAATCTTTTTTTTAATTTTTTTTGTTTATTTTTTTCTTGTCTTAGTTTTCTTGTTTTTGATCCTTTAAAGAGTGCTTTTTTTTTGGTTCTTTCTTTAATTTTTTTGGTTTTTTTTATTTCTTTTGGTTTTTATGTTTGGTTTTCTTATTTTATTTGTTTGATTTTTTTGAGTGGTATTTTTGTTATTATTGTTTATTTTTCTAGTTTTTCTAAATATATTTATGTTAATATTAATTTTTTTCTTGTTCTTTTTGTTTTCTTGTTTTTTTTTTTTTATTCTTTTTTTTTCTTTTTAGATCCTAGTTACTATAATTCTTTAAATTTTTTTTATTATGATTTGTTTTTTTCTTTTATTTTTTGGGTTGTTTTTTGTTTGTTTTTTTTTATAAATTTTATTAGTTTTTTTCTTTGTTTTTCTGGTGCTCTTCGACTATATTAATTTTGGTTTATTAGTATAATGAGTATATTTGATTTCCAATCAAATGGTTATTAAACTATGCTATTTTAGTTTATGAAAAATGTCTAATTTGTAATTAGAAGAATTTTTAGCAACTTTCTGGTTTTTGTTTTTTATAGTACTAATCATAAAGATATTGGTAGTATTTATTTGATTTTTGGTTTATGGGCTGGTATAGTTGGTTCTGCTCTTTCTATAATTATTCGTATCGAGTTAAGTAAACCTGGTATGTTTATTGGAGATGGTCAATTATATAATTCTATTTTAACTGCTCATGCTATCTTGATAATTTTTTTTATGGTTATACCTAGTATGATTGGTGGTTTTGGTAATTGAATGGTACCTTTAATATTAGGTGCACCTGATATAAGTTTTCCTCGATTAAATAATATTAGTTTTTGATTGTTACCTGCTTCTATTTTTTTGGTTTTTTTGGCTTGTTTTGTTGATAATGGTTTGGGTACTAGTTGGACTATTTATCCTCCTTTATCTACTTCGGGCCATCCTGGTTCTAGTGTTGATTTGGCTATTTTTAGTTTACATCTTTCTGGTATTAGTTCTATTTTAGGTGGTATTAATTTTATGTGTACTGTTAAAAATTTACGTTCTAGTTCTGTTTCTCTTAATAATATGAGTTTATTTATCTGAACTATTTTTGTTACTGTTTTTTTATTGGTTTTGTCTTTACCTGTTTTAGCTGGTGCTATCACTATGTTGTTAATTGATCGTAATTTTAATGGTTCTTTTTTTGATCCTAGTTTTGGTGGTAATCCTTTGATTTATCAGCATTTGTTTTGGTTTTTTGGTCATCCAGAAGTTTATATTTTAATTTTACCTGCTTTTGGTATTATTAGTCAATGTACTTTGTATTTGACTGGTAAAAAAGAAGTTTTTGGTTATTTGGGTATGGTTTATGCTATTTTAAGTATTGGTTTAATTGGTTGTGTAGTTTGAGCTCACCACATGTATACTGTTGGTATAGATTTTGATTCTCGTGCTTATTTTACTGCTGCTACTATAGTGATTGCTGTTCCTACTGGTGTAAAAGTTTTTAGATGGTTAGCTACTTTTTTTGGTACTGTTATAGTTTATCAACCTTTGTTGTTTTGAGTTATAGGTTTTATTTTTTTATTTACTATTGGTGGTTTGACTGGTGTTATATTATCTAATTCTAGAATTGATATTATTTTACATGATACTTATTATGTAGTGTCTCATTTTCATTACGTTTTAAGTCTTGGTGCTGTTTTTGGTTTGTTTGCAGGTGTTACTTTGTGATGATCTTTTATTACTGGTTTTGTTTTAAATAAAATTTATATGTATTCTGTTTTTTTTTTATTTTTTATTGGAGTTAATATGACTTTTTTTCCTTTACATTTTGCTGGTTTACATGGTTTCCCACGAAAATATGTAGATTATCCAGATGTTTATTCTTTCTGAAATGTTTTATCTTCTTTTGGTTCTCTTATTAGTATTTTTTCTCTTTTTTTTTTTGTTTTTGTTCTATTAGAATCTTTTATTAGTTATCGTGTTTTAGTTGTTGATTACTTTAATGGTGTTAGACCTGAAAATGCTAATTTAGGTTATAATTTTTATCATAGTTTCCAAGATGGGGTTTATTTGAGAGTGCCTCATAATTAATTGTTTTTATTTTTTATTGGTATTTTTTTTCTTTTTTACAAATTTCGACGTTTTATTTTTGTTATTATTTCTTTTGAATTTTTAATAATGGGAGTTTTTTATTTGTTTTCTTTTTTTTTTGGTTTTTTTTCTTTTTTTTATTTTTTATGTTTTAGTGTTTTTTGTAGTCTTATGGGTGTTGTTTTAATAGTTTATTTTATTAAGTTTTATGGTTGTGATTATGTTTTTTTTTAAAATCACATAATATCATACCCCAATCGAGTGGTTAGCTTAAGTTTAAAGCACCGGATTTTTAATCCGGGGATTAATCTGCTTAAAACTGTTTTTATTTTGATTTGAAATCAAAATTTGGATTTTTCCGCAGTTTTTGTCTTTATTTTTGATTTTTTTTTATTGTTTTTTGTTTTTGTTTTTTGTTTTTGTTTTTTGTTTTGTTTTTGTTTTTTGTTCCTTTTTTTAAGTTTTCTTTTTTTTTTTTTGATTTTGGTTTTATTGTTTTTAAATTTAATTTTTATTTAAATAGTATTATTTTTTCTTTTGTTTTGATTTTGATTTCTGTTAGTGTTTTTTTTTATAGTCTTTATTATCTTAATATGGAAATTAATTTTTTTTATTATTTTTTTGTTTTACTTGTTTTTATTTGTAGTATATTTTTTTTGGTTTTTTGTGATAGTGTTTTTTTTGTTTTGCTTGGTTGAGATTTGTTAGGTATTTCTAGTTTTTTTTTAGTTCTTTTTTATAATAATTGGGATAGTTGTAGTGGTTCTATGAATACTGTCTTAACCAATCGTATAGGTGATTTTTTTATTTTTGTTTTTTTTTCTTTATCTTTTTTTACTTTTTTTAATTTTTTTAGTTTTTCTTATTTTTGTTTTTATTCTTCTTTTTTTCTTATTTTGGCTGCTTTTACCAAGAGTGCTCAGTTTCCTTTTGGTGGTTGATTACCTAAGGCGATGAGTGCTCCTACTCCTGTTAGTTCTTTAGTACATAGTAGTACTCTTGTTACTGCTGGTATTGTTTTGATGATTAAATTTAATGTTATTATTATGAGTTCTTTTCTTTTGAAGTTGGTTCTTATTTCTGGTGTTTTTACTATGTTTTTTTCTAGTTTTTGTGCTTTATATGAGAATGATTTAAAGAAGGTTGTTGCTCTTAGTACTTTGTCTCAAATGGGTCTTTCTATGGTTTCTTTTGGTTTTGGTTTAAGTTTTCTTTGTTATGTTCATTTATTAAGTCATGCTATTTTTAAGAGTTGTCTTTTTATACAGATTGGTTATCTAATTCATTGTTCTTTTGGCCAACAGGATGGTCGTGGTTATTCTTTTGGTAATTTACCTTATTTTATTCAGCTTCAGATTTTGATTACTCTTTTTTGTTTGTGTGGTTTGTTTTTTTTGAGTGGTTCTGTTAGCAAAGATTATATTCTTGTTTATTTTTTTTCTAATTATTTTATGTTGTTTTTTTCTTTTTTTTTTTTTATTTCTGTTTTTATTACTTTTTTATATAGTTATCGTATTTGAAGTAGTCTTTTTTTAACTTTTTTTAATTCTTTATATTATAGCTGTAGTAGTTTTTTATTTTTTTTTACTAGTGTTCCTTTAGTTTTTTTTTCTTTGTTTTTTATTTGGTGGTTGAATCTTAATTTTTTTAGAATTCCTGTTGTTTTTGTTTATGTTGATTTTTATTTTTTTTTTTTTTTTATTTTWTTGTTTTTTTTTTTTTATTTTATTGTTTTYAAGTTTTTATCTTTTTCTGTTTATTGTTTTTTGATAGATTATTTTCCTATTTTATTTACTCGTCTTTTTTATGATTTTAAGTTTTTTGATTTGTTTTTGAATAAGTTAAATTTTACTTTTTTTTCTTTTTTTTCTTTTTCTAGTTTTATTTCTATATCTTCTTATTTTAATAAGTTTAATTTTTTAGTTGTTTTCATTTTTCTTATTTTTATTGTTTTTTAGATATCTAATTTATTTTTTTAGTTTTTTGAAGTTTTTTTTTTTKTTGWTTTTTTTTTTTTTTTWTGWTTTTTTTTTTTTGTTTTTTTYTTTTKYTTTTTGTTTTTTTTGTTTTAGTTTTTTTTGTTGGTCTGGTAATTTTTTTTTAATTGATTCTTATTTTTATGTTGCTGTTTGTTTTATATCTGTTTTTATTTTTTCTTTGGTTTTGGTTTCTGAGCGTCATCGTGTTATTGTTTTTTTTTCTAAGGTTCTTTTAATTATTTCTTTTTTTTTTTTTTTTTCTTATAGTGTTTTTTATTTGTATGTTTTTTTTGAGCTTTCTATGGTTCCTATTATTATTTTAATTCTTGGTTATGGTTATCAGATTGAGAAGGTTAATTCTTTTTTTTATCTTGTTTTTTACGCTACTTTTTGTAGTGTTCCTTTTCTTTTTGTTTATTTTAGTTTGGATTTTTTTTTTGTTGTTCCTTATTTTGATTGTTTTATTTCTTGAGAGATGGTTTTTATTATTAGTTTGGCTTTTATAATGAAATTTCCTGTTTTTTTTTTACATCTTTGGTTGCCTAAAGCTCATGTTGAAGCTCCTACTTCTGCTAGTATTTTGTTAGCTGGTTTGTTATTGAAGTTTGGTACTGTTGGTTTTGTTCGTATTATAAAGAGTCTTAGTTATTGTCATATTAATTATTGGTTTTTTTTTTCAGTTTTGGGTATGTTTATTTCTTGTTTTGTTTGTGTTTTTCAGAGTGATTTTAAGTCTTTAGCTGCTTATTCTTCTGTTGTTCATATGAATTTTTTGTTGTTTTTTCTTTTGTTTTTTGGTTTATATTCTAAAACTGGTAGTTTTTTAGTAATGGTTTCTCATGGATATACTTCTTCTGTTATGTTTTATTTTATTGGTGAGTTTTATCGTTCTTTAGGTAGTCGAATGATTTATTTTTTGAATAGTTTTATGTCTTCTAGTTTTATTTTTTCTTTTTTAATTTCTTTGGTTTTTTTATCTAATTGTGGTATACCTCCTTCTATTTCTTTTTTTTCTGAGTTTTTTTCTTTTTCTGGTTTTTTTTCTTTGTTTTATAATGTTTTTTTTTTGGTTTTTTTTTATTTTTTTGTTTCTTTTTATTATTGTGTTTATATTATTGTTATTTCTTTTTTAGGTAAGAAGTTTTTTTTTTTTAAGAGTTGATTTTTTTTTTGATCTCTTCCTTTAATTTTTTTTTGTTTTAATGTTTTTAGTTTTTTTTTGTTTTTTTAATAGATTTAAGTTAAGTTAAACTATTAGTCTTCAAAACTAAAAATTTTATCTATAAGGTATCTAGTAGGAATTTTCTATATCCAATTGCGGTTTGGAAGTTTTTTTACCTTAACAAATTTTAGGCGAGTCTTCTAAACTTGTTTTGGGTTTTCCCGTTTGTTTTTTAAGTTTTTTCATAATTTCCATGTTTTAAGCTTTTCTACTTATCCTTTTTTTATGTTTATTTCTTTAAGTTCTCTTTTTTCTTCTTTTGTTGTTTTTTTCAAGTTTGGTATTTTCTTTTTTCTTTTTTTTTCTTTTTTTTCTTTTTTATTTCTTATTTTTTGTTGGTTTAAAGATATTTGTATGGAGGGTCTTTGTGGTTATCATAATTTTTATGTTATAGATGGTTTTAAGTTTGGTTTTGTTTTGTTTATTTTTAGTGAATTTATGTTTTTTTTTAGTATTTTTTGGTTTTATTTTGATTCTGCTTTGGTTCCTGCTCATGAGATTGGTTGTGGCTGGGGGTTTTTTGGTTTGGATAAGATTAATCCTTTTGGGGTCCCTCTTTTGAATACTGTTATTCTTCTTAGTAGTGGTGTTACTGTTACTTGGTCTCATTATTGTCTTCTGAATAATTTTTATTGTTTAGATGGTTTAATTTTGACTATTCTTCTTTCTTTTATTTTTATTTTGGTTCAGTTTTTCGAGTATAAGAGTTCTAGTTTTTCTATCTCTGATGGTGTTTATGGTAGTATTTTTTATTTTTCTACTGGTTTTCATGGTTTTCATGTTATTTTAGGTTCTGTTTTTCTTACTTATAATCTTTTTCGTTTTTTATTTTATCATTTTAATTATTCTCATCATTTAGGTTATGAGTTTTCTATTTTATATTGGCATTTTGTAGATGTTGTTTGGTTATTTTTATTTGTTTTTGTTTATTGGTGAGGTTATTAGGTTTTATTTTTACTTTTTGGATTTTTTTAATTTTTTTGATTTTTTTCTTTTTGTTTTTGTTTTACAGTTTATTTTTTGTCAAAAGGATAGTTTAATTAATGTTTTTTTTAATAAGTTTTTTTCTTATTTAGTTGGTGTTTTTTCTTATAATTCTTCTTGTTTCATTAGATATATTTTTTCTTCTTTTATTTTTGTTTTTTTGTTGATTTGTTGTTTTGGTGGTTATTTTAGTTATTCTTTTTGTCCTTTAGGTATTATTGAGTTTACTTTTTTTTTTTCTTTTGTTTCTTGATTTTCCACTTTTTTGTTTTTGATTTCTAGTCAGAAGTTTTCTGTTTATATAAAGAAGTCTGGTGATGGTTTTTTTAAGACTTTTTTTTTGTTATTTGTTGAGATTATTAGTGAGTTTAGTCGCCCTATTGCTTTGAGTGTTCGTTTGTTTGCTAATATTATAGTTGGTCATGTTATTAGTGCTTGTTTTTATGTTTTTTTTGAGTGTGTTTTTGGTTTTTCTTTTTTAATTGTTTTTGCTATTGTTTTTGAGTGTTTTGTTTTTATTTTGCAGAGTTATATTTTTTCTCGTTTAATTTATTTATATATTAACGAGTAGCTTTTTAGTTTATTTAAAATTTTTACTTGTGGTGTAAAAGAAATTTGAGCTTTGTAAGTTAGTTTAAGTAGAATTTTTGTTTTTGGTACAAATGGTTATCTTACATTGAGGATTATTTTAATTTAGAATATTTAGCTGTTAACTAAAAGGTCTATCTTCATAAGAGTTTAGTTTATATTTAAAATATTAAATTGTAAATTTAAAGTTTTTTGCTCTTGCAGTAATTAGTTTAATTAAAATATAACATTTGGATTGTTAAGTTTTTTTACTGATTTTTCTTTTATTTTTTTGTTATTATTGTTTTTTTTTTAAATTGTTTTATTTGTAATATTGTTTTTTGATGGAGTATTTTTTTTTTAATGACTCTTGTTTTTGTTTTTTTAAATTTTAATAATTCTTATTCTTCTATTAATTATTTTATTTTTCAGGAGTTTCTTGGTTTGCTTTTTGTTTTTTTTTCTTTTGGTGTTCTTCAATTTTTTATTATTTTATTAAAAGTTGGTGTTTCCCCTTTTCATTTTTGGTGTTTAAATATTTTTAATGGTCTTAGAGGTTTTAGTACTTTTTGATTTCTTACTTTCCAGAAGTTACCCTATTTTCCTGTTTTTTCTTTTATTTTCGATTATAGTTTTTTTTTTTTTCTTGTTTTTGGTATTATTTTTTGTTATTTTAATCTTTTTTTTTGTAAATCTTTTAAGAGCATAGTTTTTATTTCTTCTGTTGAGTCTTTTAATTGGTTGTTGATTTCTCTTTTTTCTTCTTTGTTTTCTGGTTTTTTTTTGTTTCTTTATTATGTTTTTGTTATGTTTTTTTTGTTGGATTATAGTTCTACTAAAGGTTATGATTTTTATAATTGGGAGTTGGTTTTTCTTTTTATAAATTTTCCTATGACCATTACTTTTTTTATTAAAATTTTTTCTATTATTTTTTTTTTTAATATTAGTTCTTTCTATTTGTTGTTTGTTTTATTTTTAATGGTCTTTTCTGTTTTTAGTTTTGGTTTTTGGTTTTTTAATGTTGGTTTAAAATTTAGTTATTATGGTTTTTATAATTTTAGTTTTTTTTATTTTGTTTTTTTTCCTTTGATGTTTTTTTGTCTTTTTTAAAAGAGTTTTAGTTTATATAGAATATATCACTTACAATGATGGGGTTTAAACTCTTACCAATTTAGTAAAATTTTATTATATTGCTTTGATATGGCAAAGTTCTTTTTGATTTGGTATTTTTTGTTTTGTTTTTAGTAGCTCTTTTTTCTTTTTTGTTTGCTTTTTTTTTTTATTTGTTTGTTTATTTTGCTTCTTTTTTTGATTTTTATTTTTGTAAATCTTCTTCTTTTGAGAGTGGTTTTATGAGTGTTGGTTTAATTCAGAATTCTTTTAGAATTCACTTTTTTGTTATTATAATCATGTTTGTTGTTTTTGATTTGGAGATTGTTATTTTTATTGGTATTCTTATTTCTGATTTAAATTCTTTTGTTTGTTTTTTTTTTTTGTTTTTTTTTTTGTTCTTGTTTTTTTATATGGAGTGGTATTATGGTAAGCTTGTTTGGAATTTTTAATAGTAAAAAACTTTATTATAATTTAGTATATCTCGTTGTCGTTGAGAAGGTTTTAAGTTTTATCTTATTATTATATTTTTTTTTTTTCTTGTTTTTAGTATCAAAAGCCGATTGGGGTTTTGATATATTATATATTATATATTATAAAAATAATATAAATATAATATATTTATTAATTATATTTATATATAAATAATTATATTTATATATATAAATAATTATATTTATATTATTTTTATTATGTATGTATGTATATTTACGTTGATATTAATTAGTTAATATCATATCCTTTATTTAGGATAATTGTTTGAGGAGAATTTTATTAATTAGGTAAACTTGTTTCATTTAAGCTGATAAACTTTGAACTTTTTTAAGTTTCAAAAGTTTCAGGAAAACAAGTTTACCTAATTAATGATTTTATTTTAATTGAAATTATATGTCTATAAGTCCAATTAAAATAAAATTTTGTAGTAWAAWTGTATNNNNNNNNNNNNNNNNNNNNNNNNNNNNNNNNN
>Japan_Human_Rk4-29
GTCGTTTATTTTTCGATTTTTTTATTTATGATTTTGTTGGTTTTTTTTGTTGTTTTTTTTGTTATGCAGAGTATTGCTTTTATTACTTTATATGAGCGTCATTTGTTGGGTCTTAGTCAATCTCGACTTGGTCCTACAAAGGTAGGTTTTTTTGGTGTTTTACAGGCTATTGTAGATGGAGTTAAGCTTTTAAGTAAAGAACAATTTTTACCTTATAATTCTTCTTTTTTTTTTTTTTTATTTGTTCCTTCTGTTTCTTTTTGTTTGATATATTTAGAGTGGTTTGTTCTTCCTTTTTTTTTTGATTTTTTTACTTTCAATTATTCTGTTTTGTTTTTTCTTTGTTTGATTGGTTTTTCTGTTTATACTACTTTAATTTCTGGAATTGTTTCTAAGTCTAAGTATTCTATAATTGGCTCCATTCGTGCTAGTAGTCAGAGTATTTCTTATGAGATTTCTTTTACTTTTTTTGTTTTCTGTGTTGTTCTTCATGTTGGTGTTTTTAGTTTTTTTAGTTTTTTTAGTCTTAGTATAATTGTTCTTTTTTTTCCTTTTCTTATTATGATTATTGGTGAGCTTAATCGTGCTCCTTTCGATTTTTCTGAGGGTGAGAGTGAACTTGTTAGTGGTTACAATATTGAATATTCTAGTGTTGCTTTTGTTCTTTTGTTTTTGAGCGAGTATGGTGTTTTGATTTTTTTTTGTGTTCTTTTTTCTTTTTTATTTTTTGGCGGTTCTGTTTTTATGTCTTTTTTCATTTTTTCTCTTTTGATTTTTATTCGTAGTTCTTTCCCTCGTTATCGTTATGATATGATGATAGGTTTTTTTTGATTTATTATGTTACCTATTTCTATGATTTTGTTTTTATTTTTTTGTTTGTTATTTTTTTAGGGATTTAGTTTATATTAAAATGTTTGTTTTGCATACAAAAGAATTTTTTCTCTGGATTTTTTTTTTTAGTTTATAGATTTGATTATGGTCATTGTAATGATAAAATGGTGTTATATAATTTTTAATCACTTGAGTGGACAATGTTTTTCTATCCCGGCAATGTATTGCTTGTATAAACTCAGTACCAGAATAATCGGATAGACTGAGTAAGCTTATACCCTAAATGTGTTTTGGCCATGGTTTTTTTTTTGATTTTTTTACAACTGTTTAGTGCAATGTGCAGTTTTTTTTTGTTGTTTTATCTTGGTCAATAAGATTAGACAAATGACCTGGATTAGTACCCAGTTAATCTAAATTTAAAAGTTGCAGGAGTAAAGTAATATTTAAACTGTAATAATATTGGCGGATTTTTTAATTATCTTTGGAGGTTGAGCTGTAATTGAGAACCCTCATTATCAGCTTTGATTTTTGTCGCATGTATGATCGTTTATGTCCTTCTTAAAGAGGTGTATTAAAGATTATTTGGTGTTTAATTAATGATATCTATTAAAACAGATAAATACCTGGTATATATCAAAGTTTTCGTTTGACCTACAATATCTTATGTTTCGGATAAGGAGGAGAGATTTTCCTTTGAAGTTGTAAAAGACAGTAAATGCTTTTTAATGTAGCATTGAAGTATTTAGAGAAATCGTACAAATCATCCATCAATTGCCCACAGGGGAGTAAGTTGTAGTAAAGTAGGTGTAGGGGAATCTGTACCTAGTTTAAGTTGGTTATATTTTAATAATTTGGTTTTTTTCCAAGTGTTTTTTCCTTCTTTAATAAGTTAGTATATTTTAGTACATTGGGTTCATATCCTAAAGGAGAATTTTCACTTATTTTTTATTGTTTTTTTTATTTAATTTTTTCTTTTTTAAGGGGGTATCTTTAAGGTTTTTGGGAGTTATTAGTATAAGAAGTATTTTTAATTGCAAATTAAAAGGTTAATGGCTTTTTTTGTTCTTTTAAGTTTTTAAATGTCCCTGTTAGTTTTTCTTTATCTGTTTTTTGAAATTTTGGTAGTATTTTGGGTATGGTTCTTTTTTTTCAGATTTTTAGTGGTTTGTTTTTATCTTTTTATTATATTGCTGATGGTTTTAATTCTTTTTCTAGTGTTCAGTATATTATAAGTGATGTTAATTTTGGTTGGGTTTTTCGTATTTTGCATTTTAATGGTGCTAGTTTATTTTTTTTTTTTTTGTATTTGCATTTTTTCAAGGGTCTTTTTTTTTGTAGTTATCGTTTGTCTGGTACTTGAATTATTGGTTTAACTATTTTTTTTTTTGTTATAATGGAGGCTTTTATAGGTTATGTTTTAGTTTGAGCTCAGATGAGTTTTTGGGCTTCTGTTGTTATTACCAGTCTTTTAAGTGTTATTCCTTATTTTGGTTTTTCTATTGTTTATTGAATTTGGAGTGGTTTTTCTGTTGTTAATTCTACTCTTAAGTTTTTTTTTGTTATTCATTTTTTAATGCCTTGATTGGTTTTTCTTTTAGTTTTTGTTCATTTGTTTTTTTTACATTCTACTGGTAGGACTTCTGTTTTATATTGTCATGGTGATTATGATAAAATTAGTTTTTTTCCTTATTATTTTTATAAAGATTCTTATAATTTGGTTGTTTTTTTTCTTTTTTTTATTTTTTCTTTTTTTTTTCCTTTTTTACTTGGTGATCCTGAAATGTTTGTTGAGTCTGATCCAATGGTTAGACCTGTACATATTGTTCCTGAGTGATATTTTTTGTTTGCTTATGCTATTTTGCGTGCTATCCCTAATAAAGTTTTAGGTGTTTTTTTTCTTGTTTTCAGTATTTTTATTTTTTATTTTTATGTTTTTTTTAATAATTATTATAGTGTTCTTGATAATTTGAATTTTTTTTTAGTTGTTTTTTTTATTTTGGTTTCTGTTTTTTTAAGTTGATTAGGTCAGTGTCATGTTGAATATCCTTTTATTGATTTGAGAGTTGTTTTTTCTTTTTTGTATTTTTTTTTTGCTTTTTTAATTGTTTTCTCTCGATTTTTAACTAAATTTATTTTTTCTTAGTAAACTTAGTATAATTTATTATATTGGATTTAGGATCCTGGGATTTTTGTTTACTTTTAATTATTTTCAAGGTTACATGATAGGTTTTTCTAATAATTATCTTTGTAGATATATGGATTGGTTTCATAATTTTAATTGTAGTCTGTTATTTGGTGTTTTATTTTTTGTTTTTATGGTTATTGTTAATCTTTTTGTTAATTCTTATTATTTTAAGAGTCATAATATTGAGTATCAGTTTGGTGAGTTTTTATGTAGTTTGTTACCTTTATTTATTTTGGTTTTTCAAATGTTTCCTTCTTTATCTTTGTTGTATTTTAGTGGTTTGTCTTATTTAGATAGTAGTTTAACTGTTAAAGTTGTTGGTCATCAATGGTATTGAAGTTATGATTATAGGGATATCGGTATTGAGTTTGATTCTTACATGAAGTCTATTGATTCTTTATTGATTGGTGAGCCTCGTTTATTAGAAGTTGATAATCGTTGTGTTGTTCCTTGTGATACTAATGTTCGATTTTGTATTACATCGGCTGATGTTATTCACTCTTGATCTCTTCCTTCTTTTTGTATTAAACTTGATGCTATGAGTGGTATTTTAAGTACTGTTACTTGTAGTTTTCCTATGGTTGGTGTTTTTTATGGTCAGTGTTCTGAGATTTGTGGTGCTAATCATAGTTTTATGCCTATTTGTTTGGAGGTTTCTTTGTTGGAAAATTTTAAAGATTGATGTTATTTAATGTCTAGTTAATTTTGAGGTATTAGTATATTTTAGTATTATTCTTTTTCGAGGAGTCGGATTTATACCTTTATTGAATTAGCATAATTTAATGTATTTGTTTTAAGCGCAAAAGATTTTATTCAATTTTACTCTTTTAGTTTATATAAAATATGACTTTGAAGCAGTTAAGAATCGTAGAGTATATTTTTTATATATATATATATTAGTATTGCATACTATGTTAGGATATTTTCAAAGATTTTGATAAATAGAAACAAAGTGTTTAAGGTGTGGTTTTTTTTTTTGTTACAAAAATAATTTTACTGCTCTTAGTGTTGATACATCGAACTTTGTGATATCTGTTTTTAATTTTTATATTAGAAAATTATATATTGTTTTTTTTTTTTGTAGTTTTAATAATTTGAAGTTTTTTTGTTTCAAGTTTTATAACTTTACTACTTTTCTTTTCTTTTTTTCTTTTTAATTATAATTCTTTATAGTTTTTATTATCTAGCAATTAGTAAATTAATAAATTATGTTTTTTTTTTTAATATAAATGAATTACTAATTATCTGGTCAAATGTTTATTAAAGACTTAGGATTTATATTAAATCTGTTTTCTGCCCTATGGTTTTTTTAAATGGCAGTCTTAGCGTGAGGACATTAAAGTAGCAAAATAATTTGTGCTTTTATTGGGTTCGAGTATGAATGAAGTTTTGGCTGGTGATATTTTTTTTTTTTTTTGAATTTAATATTCATCTAAGAAGAGATGTTTATAATAAAACAAAGATAAGTCTTCGGAAATTTTATTTCTATTAAAAATTTTTTTTTTTAGTAATTTATCTAGGGAAGATTATTATGTAATTTTTTTTTACTATTTTTAATTTAAAAAATTACTCCGGAGTTAACAGAAAAACATGCCTTATGTAGTTCTTATATTTTGGTAAGTTTTACATCGATGTTGTATCTTTATTAGCTGAAGAGGAGAAATTTCAGTTTTTTAGACTGTTCTTCTTTTAATAAATAAAACGTGATATTAGTTTAATTCATCGTGAGATAGAATTGTTTATCTTGTTTATTATTTTTTTTTATCGGGATTAGTACGAAAGGAATTTCACTACAATTTTAAATTTTTTAATCTTTTTTTTAATTTTTTTTGTTTATTTTTTTCTTGTCTTAGTTTTCTTGTTTTTGATCCTTTAAAGAGTGCTTTTTTTTTGGTTCTTTCTTTAATTTTTTTGGTTTTTTTTATTTCTTTTGGTTTTTATGTTTGGTTTTCTTATTTTATTTGTTTGATTTTTTTGAGTGGTATTTTTGTTATTATTGTTTATTTTTCTAGTTTTTCTAAATATATTTATGTTAATATTAATTTTTTTCTTGTTCTTTTTGTTTTCTTGTTTTTTTTTTTTTATTCTTTTTTTTTCTTTTTAGATCCTAGTTACTATAATTCTTTAAATTTTTTTTATTATGATTTGTTTTTTTCTTTTATTTTTTGGGTTGTTTTTTGTTTGTTTTTTTTTATAAATTTTATTAGTTTTTTTCTTTGTTTTTCTGGTGCTCTTCGACTATATTAATTTTGGTTTATTAGTATAATGAGTATATTTGATTTCCAATCAAATGGTTATTAAACTATGCTATTTTAGTTTATGAAAAATGTCTAATTTGTAATTAGAAGAATTTTTAGCAACTTTCTGGTTTTTGTTTTTTATAGTACTAATCATAAAGATATTGGTAGTATTTATTTGATTTTTGGTTTATGGGCTGGTATAGTTGGTTCTGCTCTTTCTATAATTATTCGTATCGAGTTAAGTAAACCTGGTATGTTTATTGGAGATGGTCAATTATATAATTCTATTTTAACTGCTCATGCTATCTTGATAATTTTTTTTATGGTTATACCTAGTATGATTGGTGGTTTTGGTAATTGAATGGTACCTTTAATATTAGGTGCACCTGATATAAGTTTTCCTCGATTAAATAATATTAGTTTTTGATTGTTACCTGCTTCTATTTTTTTGGTTTTTTTGGCTTGTTTTGTTGATAATGGTTTGGGTACTAGTTGGACTATTTATCCTCCTTTATCTACTTCGGGCCATCCTGGTTCTAGTGTTGATTTGGCTATTTTTAGTTTACATCTTTCTGGTATTAGTTCTATTTTAGGTGGTATTAATTTTATGTGTACTGTTAAAAATTTACGTTCTAGTTCTGTTTCTCTTAATAATATGAGTTTATTTATCTGAACTATTTTTGTTACTGTTTTTTTATTGGTTTTGTCTTTACCTGTTTTAGCTGGTGCTATCACTATGTTGTTAATTGATCGTAATTTTAATGGTTCTTTTTTTGATCCTAGTTTTGGTGGTAATCCTTTGATTTATCAGCATTTGTTTTGGTTTTTTGGTCATCCAGAAGTTTATATTTTAATTTTACCTGCTTTTGGTATTATTAGTCAATGTACTTTGTATTTGACTGGTAAAAAAGAAGTTTTTGGTTATTTGGGTATGGTTTATGCTATTTTAAGTATTGGTTTAATTGGTTGTGTAGTTTGAGCTCACCACATGTATACTGTTGGTATAGATTTTGATTCTCGTGCTTATTTTACTGCTGCTACTATAGTGATTGCTGTTCCTACTGGTGTAAAAGTTTTTAGATGGTTAGCTACTTTTTTTGGTACTGTTATAGTTTATCAACCTTTGTTGTTTTGAGTTATAGGTTTTATTTTTTTATTTACTATTGGTGGTTTGACTGGTGTTATATTATCTAATTCTAGAATTGATATTATTTTACATGATACTTATTATGTAGTGTCTCATTTTCATTACGTTTTAAGTCTTGGTGCTGTTTTTGGTTTGTTTGCAGGTGTTACTTTGTGATGATCTTTTATTACTGGTTTTGTTTTAAATAAAATTTATATGTATTCTGTTTTTTTTTTATTTTTTATTGGAGTTAATATGACTTTTTTTCCTTTACATTTTGCTGGTTTACATGGTTTCCCACGAAAATATGTAGATTATCCAGATGTTTATTCTTTCTGAAATGTTTTATCTTCTTTTGGTTCTCTTATTAGTATTTTTTCTCTTTTTTTTTTTGTTTTTGTTCTATTAGAATCTTTTATTAGTTATCGTGTTTTAGTTGTTGATTACTTTAATGGTGTTAGACCTGAAAATGCTAATTTAGGTTATAATTTTTATCATAGTTTCCAAGATGGGGTTTATTTGAGAGTGCCTCATAATTAATTGTTTTTATTTTTTATTGGTATTTTTTTTCTTTTTTACAAATTTCGACGTTTTATTTTTGTTATTATTTCTTTTGAATTTTTAATAATGGGAGTTTTTTATTTGTTTTCTTTTTTTTTTGGTTTTTTTTCTTTTTTTTATTTTTTATGTTTTAGTGTTTTTTGTAGTCTTATGGGTGTTGTTTTAATAGTTTATTTTATTAAGTTTTATGGTTGTGATTATGTTTTTTTTTAAAATCACATAATMTCATACCCCAATCGAGTGGTTAGCTTAAGTTTAAAGCACCGGATTTTTAATCCGGGGATTAATCTGCTTAAAACTGTTTTTATTTTGATTTGAAATCAAAATTTGGATTTTTCCGCAGTTTTTGTCTTTATTTTTGATTTTTTTTTATTGTTTTTTGTTTTTGTTTTTTGTTTTTGTTTTTTGTTTTGTTTTTGTTTTTTGTTCCTTTTTTTAAGTTTTCTTTTTTTTTTTTTGATTTTGGTTTTATTGTTTTTAAATTTAATTTTTATTTAAATAGTATTATTTTTTCTTTTGTTTTGATTTTGATTTCTGTTAGTGTTTTTTTTTATAGTCTTTATTATCTTAATATGGAAATTAATTTTTTTTATTATTTTTTTGTTTTACTTGTTTTTATTTGTAGTATATTTTTTTTGGTTTTTTGTGATAGTGTTTTTTTTGTTTTGCTTGGTTGAGATTTGTTAGGTATTTCTAGTTTTTTTTTAGTTCTTTTTTATAATAATTGGGATAGTTGTAGTGGTTCTATGAATACTGTCTTAACCAATCGTATAGGTGATTTTTTTATTTTTGTTTTTTTTTCTTTATCTTTTTTTACTTTTTTTAATTTTTTTAGTTTTTCTTATTTTTGTTTTTATTCTTCTTTTTTTCTTATTTTGGCTGCTTTTACCAAGAGTGCTCAGTTTCCTTTTGGTGGTTGATTACCTAAGGCGATGAGTGCTCCTACTCCTGTTAGTTCTTTAGTACATAGTAGTACTCTTGTTACTGCTGGTATTGTTTTGATGATTAAATTTAATGTTATTATTATGAGTTCTTTTCTTTTGAAGTTGGTTCTTATTTCTGGTGTTTTTACTATGTTTTTTTCTAGTTTTTGTGCTTTATATGAGAATGATTTAAAGAAGGTTGTTGCTCTTAGTACTTTGTCTCAAATGGGTCTTTCTATGGTTTCTTTTGGTTTTGGTTTAAGTTTTCTTTGTTATGTTCATTTATTAAGTCATGCTATTTTTAAGAGTTGTCTTTTTATACAGATTGGTTATCTAATTCATTGTTCTTTTGGCCAACAGGATGGTCGTGGTTATTCTTTTGGTAATTTACCTTATTTTATTCAGCTTCAGATTTTGATTACTCTTTTTTGTTTGTGTGGTTTGTTTTTTTTGAGTGGTTCTGTTAGCAAAGATTATATTCTTGTTTATTTTTTTTCTAATTATTTTATGTTGTTTTTTTCTTTTTTTTTTTTTATTTCTGTTTTTATTACTTTTTTATATAGTTATCGTATTTGAAGTAGTCTTTTTTTAACTTTTTTTAATTCTTTATATTATAGCTGTAGTAGTTTTTTATTTTTTTTTACTAGTGTTCCTTTAGTTTTTTTTTCTTTGTTTTTTATTTGGTGGTTGAATCTTAATTTTTTTAGAATTCCTGTTGTTTTTGTTTATGTTGATTTTTATTTTTTTTTTTTTTTTATTTTWTTGTTTTTTTTTTTTTATTTTATTGTTTTCAAGTTTTTATCTTTTTCTGTTTATTGTTTTTTGATAGATTATTTTCCTATTTTATTTACTCGTCTTTTTTATGATTTTAAGTTTTTTGATTTGTTTTTGAATAAGTTAAATTTTACTTTTTTTTCTTTTTTTTCTTTTTCTAGTTTTATTTCTATATCTTCTTATTTTAATAAGTTTAATTTTTTAGTTGTTTTCATTTTTCTTATTTTTATTGTTTTTTAGATATCTAATTTATTTTTTTAGTTTTTTGAAGTTTTTTTTTTTKTTGATTTTTTTTTTTTTTTWTGATTTTTTTTTTTTGTTTTTTTYTTTTGYTTTTTGTTTTTTTTGTTTTWGTTTTTTTTGTTGGTCTGGTAATTTTTTTTTAATTGATTCTTATTTTTATGTTGCTGTTTGTTTTATATCTGTTTTTATTTTTTCTTTGGTTTTGGTTTCTGAGCGTCATCGTGTTATTGTTTTTTTTTCTAAGGTTCTTTTAATTATTTCTTTTTTTTTTTTTTTTTCTTATAGTGTTTTTTATTTGTATGTTTTTTTTGAGCTTTCTATGGTTCCTATTATTATTTTAATTCTTGGTTATGGTTATCAGATTGAGAAGGTTAATTCTTTTTTTTATCTTGTTTTTTACGCTACTTTTTGTAGTGTTCCTTTTCTTTTTGTTTATTTTAGTTTGGATTTTTTTTTTGTTGTTCCTTATTTTGATTGTTTTATTTCTTGAGAGATGGTTTTTATTATTAGTTTGGCTTTTATAATGAAATTTCCTGTTTTTTTTTTACATCTTTGGTTGCCTAAAGCTCATGTTGAAGCTCCTACTTCTGCTAGTATTTTGTTAGCTGGTTTGTTATTGAAGTTTGGTACTGTTGGTTTTGTTCGTATTATAAAGAGTCTTAGTTATTGTCATATTAATTATTGGTTTTTTTTTTCAGTTTTGGGTATGTTTATTTCTTGTTTTGTTTGTGTTTTTCAGAGTGATTTTAAGTCTTTAGCTGCTTATTCTTCTGTTGTTCATATGAATTTTTTGTTGTTTTTTCTTTTGTTTTTTGGTTTATATTCTAAAACTGGTAGTTTTTTAGTAATGGTTTCTCATGGATATACTTCTTCTGTTATGTTTTATTTTATTGGTGAGTTTTATCGTTCTTTAGGTAGTCGAATGATTTATTTTTTGAATAGTTTTATGTCTTCTAGTTTTATTTTTTCTTTTTTAATTTCTTTGGTTTTTTTATCTAATTGTGGTATACCTCCTTCTATTTCTTTTTTTTCTGAGTTTTTTTCTTTTTCTGGTTTTTTTTCTTTGTTTTATAATGTTTTTTTTTTGGTTTTTTTTTATTTTTTTGTTTCTTTTTATTATTGTGTTTATATTATTGTTATTTCTTTTTTAGGTAAGAAGTTTTTTTTTTTTAAGAGTTGATTTTTTTTTTGATCTCTTCCTTTAATTTTTTTTTGTTTTAATGTTTTTAGTTTTTTTTTGTTTTTTTAATAGATTTAAGTTAAGTTAAACTATTAGTCTTCAAAACTAAAAATTTTATCTATAAGGTATCTAGTAGGAATTTTCTATATCCAATTGCGGTTTGGAAGTTTTTTTACCTTAACAAATTTTAGGCGAGTCTTCTAAACTTGTTTTGGGTTTTCCCGTTTGTTTTTTAAGTTTTTTCATAATTTCCATGTTTTAAGCTTTTCTACTTATCCTTTTTTTATGTTTATTTCTTTAAGTTCTCTTTTTTCTTCTTTTGTTGTTTTTTTCAAGTTTGGTATTTTCTTTTTTCTTTTTTTTTCTTTTTTTTCTTTTTTATTTCTTATTTTTTGTTGGTTTAAAGATATTTGTATGGAGGGTCTTTGTGGTTATCATAATTTTTATGTTATAGATGGTTTTAAGTTTGGTTTTGTTTTGTTTATTTTTAGTGAATTTATGTTTTTTTTTAGTATTTTTTGGTTTTATTTTGATTCTGCTTTGGTTCCTGCTCATGAGATTGGTTGTGGCTGGGGGTTTTTTGGTTTGGATAAGATTAATCCTTTTGGGGTCCCTCTTTTGAATACTGTTATTCTTCTTAGTAGTGGTGTTACTGTTACTTGGTCTCATTATTGTCTTCTGAATAATTTTTATTGTTTAGATGGTTTAATTTTGACTATTCTTCTTTCTTTTATTTTTATTTTGGTTCAGTTTTTCGAGTATAAGAGTTCTAGTTTTTCTATCTCTGATGGTGTTTATGGTAGTATTTTTTATTTTTCTACTGGTTTTCATGGTTTTCATGTTATTTTAGGTTCTGTTTTTCTTACTTATAATCTTTTTCGTTTTTTATTTTATCATTTTAATTATTCTCATCATTTAGGTTATGAGTTTTCTATTTTATATTGGCATTTTGTAGATGTTGTTTGGTTATTTTTATTTGTTTTTGTTTATTGGTGAGGTTATTAGGTTTTATTTTTACTTTTTGGATTTTTTTAATTTTTTTGATTTTTTTCTTTTTGTTTTTGTTTTACAGTTTATTTTTTGTCAAAAGGATAGTTTAATTAATGTTTTTTTTAATAAGTTTTTTTCTTATTTAGTTGGTGTTTTTTCTTATAATTCTTCTTGTTTCATTAGATATATTTTTTCTTCTTTTATTTTTGTTTTTTTGTTGATTTGTTGTTTTGGTGGTTATTTTAGTTATTCTTTTTGTCCTTTAGGTATTATTGAGTTTACTTTTTTTTTTTCTTTTGTTTCTTGATTTTCCACTTTTTTGTTTTTGATTTCTAGTCAGAAGTTTTCTGTTTATATAAAGAAGTCTGGTGATGGTTTTTTTAAGACTTTTTTTTTGTTATTTGTTGAGATTATTAGTGAGTTTAGTCGCCCTATTGCTTTGAGTGTTCGTTTGTTTGCTAATATTATAGTTGGTCATGTTATTAGTGCTTGTTTTTATGTTTTTTTTGAGTGTGTTTTTGGTTTTTCTTTTTTAATTGTTTTTGCTATTGTTTTTGAGTGTTTTGTTTTTATTTTGCAGAGTTATATTTTTTCTCGTTTAATTTATTTATATATTAACGAGTAGCTTTTTAGTTTATTTAAAATTTTTACTTGTGGTGTAAAAGAAATTTGAGCTTTGTAAGTTAGTTTAAGTAGAATTTTTGTTTTTGGTACAAATGGTTATCTTACATTGAGGATTATTTTAATTTAGAATATTTAGCTGTTAACTAAAAGGTCTATCTTCATAAGAGTTTAGTTTATATTTAAAATATTAAATTGTAAATTTAAAGTTTTTTGCTCTTGCAGTAATTAGTTTAATTAAAATATAACATTTGGATTGTTAAGTTTTTTTACTGATTTTTCTTTTATTTTTTTGTTATTATTGTTTTTTTTTTAAATTGTTTTATTTGTAATATTGTTTTTTGATGGAGTATTTTTTTTTTAATGACTCTTGTTTTTGTTTTTTTAAATTTTAATAATTCTTATTCTTCTATTAATTATTTTATTTTTCAGGAGTTTCTTGGTTTGCTTTTTGTTTTTTTTTCTTTTGGTGTTCTTCAATTTTTTATTATTTTATTAAAAGTTGGTGTTTCCCCTTTTCATTTTTGGTGTTTAAATATTTTTAATGGTCTTAGAGGTTTTAGTACTTTTTGATTTCTTACTTTCCAGAAGTTACCCTATTTTCCTGTTTTTTCTTTTATTTTCGATTATAGTTTTTTTTTTTTTCTTGTTTTTGGTATTATTTTTTGTTATTTTAATCTTTTTTTTTGTAAATCTTTTAAGAGCATAGTTTTTATTTCTTCTGTTGAGTCTTTTAATTGGTTGTTGATTTCTCTTTTTTCTTCTTTGTTTTCTGGTTTTTTTTTGTTTCTTTATTATGTTTTTGTTATGTTTTTTTTGTTGGATTATAGTTCTACTAAAGGTTATGATTTTTATAATTGGGAGTTGGTTTTTCTTTTTATAAATTTTCCTATGACCATTACTTTTTTTATTAAAATTTTTTCTATTATTTTTTTTTTTAATATTAGTTCTTTCTATTTGTTGTTTGTTTTATTTTTAATGGTCTTTTCTGTTTTTAGTTTTGGTTTTTGGTTTTTTAATGTTGGTTTAAAATTTAGTTATTATGGTTTTTATAATTTTAGTTTTTTTTATTTTGTTTTTTTTCCTTTGATGTTTTTTTGTCTTTTTTAAAAGAGTTTTAGTTTATATAGAATATATCACTTACAATGATGGGGTTTAAACTCTTACCAATTTAGTAAAATTTTATTATATTGCTTTGATATGGCAAAGTTCTTTTTGATTTGGTATTTTTTGTTTTGTTTTTAGTAGCTCTTTTTTCTTTTTTGTTTGCTTTTTTTTTTTATTTGTTTGTTTATTTTGCTTCTTTTTTTGATTTTTATTTTTGTAAATCTTCTTCTTTTGAGAGTGGTTTTATGAGTGTTGGTTTAATTCAGAATTCTTTTAGAATTCACTTTTTTGTTATTATAATCATGTTTGTTGTTTTTGATTTGGAGATTGTTATTTTTATTGGTATTCTTATTTCTGATTTAAATTCTTTTGTTTGTTTTTTTTTTTTGTTTTTTTTTTTGTTCTTGTTTTTTTATATGGAGTGGTATTATGGTAAGCTTGTTTGGAATTTTTAATAGTAAAAAACTTTATTATAATTTAGTATATCTCGTTGTCGTTGAGAAGGTTTTAAGTTTTATCTTATTATTATATTTTTTTTTTTTCTTGTTTTTAGTATCAAAAGCCGATTGGGGTTTTGATATATTATATATTATATATTATAAAAATAATATAAATATAATATATTTATTAATTATATTTATATATAAATAATTATATTTATATATATAAATAATTATATTTATATTATTTTTATTATGTATGTATGTATATTTACGTTGATATTAATTAGTTAATATCATATCCTTTATTTAGGATAATTGTTTGAGGAGAATTTTATTAATTAGGTAAACTTGTTTCATTTAAGCTGATAAACTTTGAACTTTTTTAAGTTTCAAAAGTTTCAGGAAAACAAGTTTACCTAATTAATGATTTTATTTTAATTGAAATTATATGTCTATAAGTCCAATTAAAATAAAATTTTGTAGTAWAATTGTATNNNNNNNNNNNNNNNNNNNNNNNNNNNNNNNNN
>Japan_Human_Rk4-30
GTCGTTTATTTTTCGATTTTTTTATTTATGATTTTGTTGGTTTTTTTTGTTGTTTTTTTTGTTATGCAGAGTATTGCTTTTATTACTTTATATGAGCGTCATTTGTTGGGTCTTAGTCAATCTCGACTTGGTCCTACAAAGGTAGGTTTTTTTGGTGTTTTACAGGCTATTGTAGATGGAGTTAAGCTTTTAAGTAAAGAACAATTTTTACCTTATAATTCTTCTTTTTTTTTTTTTTTATTTGTTCCTTCTGTTTCTTTTTGTTTGATATATTTAGAGTGGTTTGTTCTTCCTTTTTTTTTTGATTTTTTTACTTTCAATTATTCTGTTTTGTTTTTTCTTTGTTTGATTGGTTTTTCTGTTTATACTACTTTAATTTCTGGAATTGTTTCTAAGTCTAAGTATTCTATAATTGGCTCCATTCGTGCTAGTAGTCAGAGTATTTCTTATGAGATTTCTTTTACTTTTTTTGTTTTCTGTGTTGTTCTTCATGTTGGTGTTTTTAGTTTTTTTAGTTTTTTTAGTCTTAGTATAATTGTTCTTTTTTTTCCTTTTCTTATTATGATTATTGGTGAGCTTAATCGTGCTCCTTTCGATTTTTCTGAGGGTGAGAGTGAACTTGTTAGTGGTTACAATATTGAATATTCTAGTGTTGCTTTTGTTCTTTTGTTTTTGAGCGAGTATGGTGTTTTGATTTTTTTTTGTGTTCTTTTTTCTTTTTTATTTTTTGGCGGTTCTGTTTTTATGTCTTTTTTCATTTTTTCTCTTTTGATTTTTATTCGTAGTTCTTTCCCTCGTTATCGTTATGATATGATGATAGGTTTTTTTTGATTTATTATGTTACCTATTTCTATGATTTTGTTTTTATTTTTTTGTTTGTTATTTTTTTAGGGATTTAGTTTATATTAAAATGTTTGTTTTGCATACAAAAGAATTTTTTCTCTGGATTTTTTTTTTTAGTTTATAGATTTGATTATGGTCATTGTAATGATAAAATGGTGTTATATAATTTTTAATCACTTGAGTGGACAATGTTTTTCTATCCCGGCAATGTATTGCTTGTATAAACTCAGTACCAGAATAATCGGATAGACTGAGTAAGCTTATACCCTAAATGTGTTTTGGCCATGGTTTTTTTTTTGATTTTTTTACAACTGTTTAGTGCAATGTGCAGTTTTTTTTTGTTGTTTTATCTTGGTCAATAAGATTAGACAAATGACCTGGATTAGTACCCAGTTAATCTAAATTTAAAAGTTGCAGGAGTAAAGTAATATTTAAACTGTAATAATATTGGCGGATTTTTTAATTATCTTTGGAGGTTGAGCTGTAATTGAGAACCCTCATTATCAGCTTTGATTTTTGTCGCATGTATGATCGTTTATGTCCTTCTTAAAGAGGTGTATTAAAGATTATTTGGTGTTTAATTAATGATATCTATTAAAACAGATAAATACCTGGTATATATCAAAGTTTTCGTTTGACCTACAATATCTTATGTTTCGGATAAGGAGGAGAGATTTTCCTTTGAAGTTGTAAAAGACAGTAAATGCTTTTTAATGTAGCATTGAAGTATTTAGAGAAATCGTACAAATCATCCATCAATTGCCCACAGGGGAGTAAGTTGTAGTAAAGTAGGTGTAGGGGAATCTGTACCTAGTTTAAGTTGGTTATAWTTTAATAATTTGGTTTTTTTCCAAGTGTTTTTTCCTTCTTTAATAAGTTAGTATATTTTAGTACATTGGGTTCATATCCTAAAGGAGAATTTTCACTTATTTTTTATTGTTTTTTTTATTTAATTTTTTCTTTTTTAAGGGGGTATCTTTAAGGTTTTTGGGAGTTATTAGTATAAGAAGTATTTTTAATTGCAAATTAAAAGGTTAATGGCTTTTTTTGTTCTTTTAAGTTTTTAAATGTCCCTGTTAGTTTTTCTTTATCTGTTTTTTGAAATTTTGGTAGTATTTTGGGTATGGTTCTTTTTTTTCAGATTTTTAGTGGTTTGTTTTTATCTTTTTATTATATTGCTGATGGTTTTAATTCTTTTTCTAGTGTTCAGTATATTATAAGTGATGTTAATTTTGGTTGGGTTTTTCGTATTTTGCATTTTAATGGTGCTAGTTTATTTTTTTTTTTTTTGTATTTGCATTTTTTCAAGGGTCTTTTTTTTTGTAGTTATCGTTTGTCTGGTACTTGAATTATTGGTTTAACTATTTTTTTTTTTGTTATAATGGAGGCTTTTATAGGTTATGTTTTAGTTTGAGCTCAGATGAGTTTTTGGGCTTCTGTTGTTATTACCAGTCTTTTAAGTGTTATTCCTTATTTTGGTTTTTCTATTGTTTATTGAATTTGGAGTGGTTTTTCTGTTGTTAATTCTACTCTTAAGTTTTTTTTTGTTATTCATTTTTTAATGCCTTGATTGGTTTTTCTTTTAGTTTTTGTTCATTTGTTTTTTTTACATTCTACTGGTAGGACTTCTGTTTTATATTGTCATGGTGATTATGATAAAATTAGTTTTTTTCCTTATTATTTTTATAAAGATTCTTATAATTTGGTTGTTTTTTTTCTTTTTTTTATTTTTTCTTTTTTTTTTCCTTTTTTACTTGGTGATCCTGAAATGTTTGTTGAGTCTGATCCAATGGTTAGACCTGTACATATTGTTCCTGAGTGATATTTTTTGTTTGCTTATGCTATTTTGCGTGCTATCCCTAATAAAGTTTTAGGTGTTTTTTTTCTTGTTTTCAGTATTTTTATTTTTTATTTTTATGTTTTTTTTAATAATTATTATAGTGTTCTTGATAATTTGAATTTTTTTTTAGTTGTTTTTTTTATTTTGGTTTCTGTTTTTTTAAGTTGATTAGGTCAGTGTCATGTTGAATATCCTTTTATTGATTTGAGAGTTGTTTTTTCTTTTTTGTATTTTTTTTTTGCTTTTTTAATTGTTTTCTCTCGATTTTTAACTAAATTTATTTTTTCTTAGTAAACTTAGTATAATTTATTATATTGGATTTAGGATCCTGGGATTTTTGTTTACTTTTAATTATTTTCAAGGTTACATGATAGGTTTTTCTAATAATTATCTTTGTAGATATATGGATTGGTTTCATAATTTTAATTGTAGTCTGTTATTTGGTGTTTTATTTTTTGTTTTTATGGTTATTGTTAATCTTTTTGTTAATTCTTATTATTTTAAGAGTCATAATATTGAGTATCAGTTTGGTGAGTTTTTATGTAGTTTGTTACCTTTATTTATTTTGGTTTTTCAAATGTTTCCTTCTTTATCTTTGTTGTATTTTAGTGGTTTGTCTTATTTAGATAGTAGTTTAACTGTTAAAGTTGTTGGTCATCAATGGTATTGAAGTTATGATTATAGGGATATCGGTATTGAGTTTGATTCTTACATGAAGTCTATTGATTCTTTATTGATTGGTGAGCCTCGTTTATTAGAAGTTGATAATCGTTGTGTTGTTCCTTGTGATACTAATGTTCGATTTTGTATTACATCGGCTGATGTTATTCACTCTTGATCTCTTCCTTCTTTTTGTATTAAACTTGATGCTATGAGTGGTATTTTAAGTACTGTTACTTGTAGTTTTCCTATGGTTGGTGTTTTTTATGGTCAGTGTTCTGAGATTTGTGGTGCTAATCATAGTTTTATGCCTATTTGTTTGGAGGTTTCTTTGTTGGAAAATTTTAAAGATTGATGTTATTTAATGTCTAGTTAATTTTGAGGTATTAGTATATTTTAGTATTATTCTTTTTCGAGGAGTCGGATTTATACCTTTATTGAATTAGCATAATTTAATGTATTTGTTTTAAGCGCAAAAGATTTTATTCAATTTTACTCTTTTAGTTTATATAAAATATGACTTTGAAGCAGTTAAGAATCGTAGAGTATATTTTTTATATATATATATATTAGTATTGCATACTATGTTAGGATATTTTCAAAGATTTTGATAAATAGAAACAAAGTGTTTAAGGTGTGGTTTTTTTTTTTGTTACAAAAATAATTTTACTGCTCTTAGTGTTGATACATCGAACTTTGTGATATCTGTTTTTAATTTTTATATTAGAAAATTATATATTGTTTTTTTTTTTTGTAGTTTTAATAATTTGAAGTTTTTTTGTTTCAAGTTTTATAACTTTACTACTTTTCTTTTCTTTTTTTCTTTTTAATTATAATTCTTTATAGTTTTTATTATCTAGCAATTAGTAAATTAATAAATTATGTTTTTTTTTTTAATATAAATGAATTACTAATTATCTGGTCAAATGTTTATTAAAGACTTAGGATTTATATTAAATCTGTTTTCTGCCCTATGGTTTTTTTAAATGGCAGTCTTAGCGTGAGGACATTAAAGTAGCAAAATAATTTGTGCTTTTATTGGGTTCGAGTATGAATGAAGTTTTGGCTGGTGATATTTTTTTTTTTTTTTGAATTTAATATTCATCTAAGAAGAGATGTTTATAATAAAACAAAGATAAGTCTTCGGAAATTTTATTTCTATTAAAAATTTTTTTTTTTAGTAATTTATCTAGGGAAGATTATTATGTAATTTTTTTTTACTATTTTTAATTTAAAAAATTACTCCGGAGTTAACAGAAAAACATGCCTTATGTAGTTCTTATATTTTGGTAAGTTTTACATCGATGTTGTATCTTTATTAGCTGAAGAGGAGAAATTTCAGTTTTTTAGACTGTTCTTCTTTTAATAAATAAAACGTGATATTAGTTTAATTCATCGTGAGATAGAATTGTTTATCTTGTTTATTATTTTTTTTTATCGGGATTAGTACGAAAGGAATTTCACTACAATTTTAAATTTTTTAATCTTTTTTTTAATTTTTTTTGTTTATTTTTTTCTTGTCTTAGTTTTCTTGTTTTTGATCCTTTAAAGAGTGCTTTTTTTTTGGTTCTTTCTTTAATTTTTTTGGTTTTTTTTATTTCTTTTGGTTTTTATGTTTGGTTTTCTTATTTTATTTGTTTGATTTTTTTGAGTGGTATTTTTGTTATTATTGTTTATTTTTCTAGTTTTTCTAAATATATTTATGTTAATATTAATTTTTTTCTTGTTCTTTTTGTTTTCTTGTTTTTTTTTTTTTATTCTTTTTTTTTCTTTTTAGATCCTAGTTACTATAATTCTTTAAATTTTTTTTATTATGATTTGTTTTTTTCTTTTATTTTTTGGGTTGTTTTTTGTTTGTTTTTTTTTATAAATTTTATTAGTTTTTTTCTTTGTTTTTCTGGTGCTCTTCGACTATATTAATTTTGGTTTATTAGTATAATGAGTATATTTGATTTCCAATCAAATGGTTATTAAACTATGCTATTTTAGTTTATGAAAAATGTCTAATTTGTAATTAGAAGAATTTTTAGCAACTTTCTGGTTTTTGTTTTTTATAGTACTAATCATAAAGATATTGGTAGTATTTATTTGATTTTTGGTTTATGGGCTGGTATAGTTGGTTCTGCTCTTTCTATAATTATTCGTATCGAGTTAAGTAAACCTGGTATGTTTATTGGAGATGGTCAATTATATAATTCTATTTTAACTGCTCATGCTATCTTGATAATTTTTTTTATGGTTATACCTAGTATGATTGGTGGTTTTGGTAATTGAATGGTACCTTTAATATTAGGTGCACCTGATATAAGTTTTCCTCGATTAAATAATATTAGTTTTTGATTGTTACCTGCTTCTATTTTTTTGGTTTTTTTGGCTTGTTTTGTTGATAATGGTTTGGGTACTAGTTGGACTATTTATCCTCCTTTATCTACTTCGGGCCATCCTGGTTCTAGTGTTGATTTGGCTATTTTTAGTTTACATCTTTCTGGTATTAGTTCTATTTTAGGTGGTATTAATTTTATGTGTACTGTTAAAAATTTACGTTCTAGTTCTGTTTCTCTTAATAATATGAGTTTATTTATCTGAACTATTTTTGTTACTGTTTTTTTATTGGTTTTGTCTTTACCTGTTTTAGCTGGTGCTATCACTATGTTGTTAATTGATCGTAATTTTAATGGTTCTTTTTTTGATCCTAGTTTTGGTGGTAATCCTTTGATTTATCAGCATTTGTTTTGGTTTTTTGGTCATCCAGAAGTTTATATTTTAATTTTACCTGCTTTTGGTATTATTAGTCAATGTACTTTGTATTTGACTGGTAAAAAAGAAGTTTTTGGTTATTTGGGTATGGTTTATGCTATTTTAAGTATTGGTTTAATTGGTTGTGTAGTTTGAGCTCACCACATGTATACTGTTGGTATAGATTTTGATTCTCGTGCTTATTTTACTGCTGCTACTATAGTGATTGCTGTTCCTACTGGTGTAAAAGTTTTTAGATGGTTAGCTACTTTTTTTGGTACTGTTATAGTTTATCAACCTTTGTTGTTTTGAGTTATAGGTTTTATTTTTTTATTTACTATTGGTGGTTTGACTGGTGTTATATTATCTAATTCTAGAATTGATATTATTTTACATGATACTTATTATGTAGTGTCTCATTTTCATTACGTTTTAAGTCTTGGTGCTGTTTTTGGTTTGTTTGCAGGTGTTACTTTGTGATGATCTTTTATTACTGGTTTTGTTTTAAATAAAATTTATATGTATTCTGTTTTTTTTTTATTTTTTATTGGAGTTAATATGACTTTTTTTCCTTTACATTTTGCTGGTTTACATGGTTTCCCACGAAAATATGTAGATTATCCAGATGTTTATTCTTTCTGAAATGTTTTATCTTCTTTTGGTTCTCTTATTAGTATTTTTTCTCTTTTTTTTTTTGTTTTTGTTCTATTAGAATCTTTTATTAGTTATCGTGTTTTAGTTGTTGATTACTTTAATGGTGTTAGACCTGAAAATGCTAATTTAGGTTATAATTTTTATCATAGTTTCCAAGATGGGGTTTATTTGAGAGTGCCTCATAATTAATTGTTTTTATTTTTTATTGGTATTTTTTTTCTTTTTTACAAATTTCGACGTTTTATTTTTGTTATTATTTCTTTTGAATTTTTAATAATGGGAGTTTTTTATTTGTTTTCTTTTTTTTTTGGTTTTTTTTCTTTTTTTTATTTTTTATGTTTTAGTGTTTTTTGTAGTCTTATGGGTGTTGTTTTAATAGTTTATTTTATTAAGTTTTATGGTTGTGATTATGTTTTTTTTTAAAATCACATAATATCATACCCCAATCGAGTGGTTAGCTTAAGTTTAAAGCACCGGATTTTTAATCCGGGGATTAATCTGCTTAAAACTGTTTTTATTTTGATTTGAAATCAAAATTTGGATTTTTCCGCAGTTTTTGTCTTTATTTTTGATTTTTTTTTATTGTTTTTTGTTTTTGTTTTTTGTTTTTGTTTTTTGTTTTGTTTTTGTTTTTTGTTCCTTTTTTTAAGTTTTCTTTTTTTTTTTTTGATTTTGGTTTTATTGTTTTTAAATTTAATTTTTATTTAAATAGTATTATTTTTTCTTTTGTTTTGATTTTGATTTCTGTTAGTGTTTTTTTTTATAGTCTTTATTATCTTAATATGGAAATTAATTTTTTTTATTATTTTTTTGTTTTACTTGTTTTTATTTGTAGTATATTTTTTTTGGTTTTTTGTGATAGTGTTTTTTTTGTTTTGCTTGGTTGAGATTTGTTAGGTATTTCTAGTTTTTTTTTAGTTCTTTTTTATAATAATTGGGATAGTTGTAGTGGTTCTATGAATACTGTCTTAACCAATCGTATAGGTGATTTTTTTATTTTTGTTTTTTTTTCTTTATCTTTTTTTACTTTTTTTAATTTTTTTAGTTTTTCTTATTTTTGTTTTTATTCTTCTTTTTTTCTTATTTTGGCTGCTTTTACCAAGAGTGCTCAGTTTCCTTTTGGTGGTTGATTACCTAAGGCGATGAGTGCTCCTACTCCTGTTAGTTCTTTAGTACATAGTAGTACTCTTGTTACTGCTGGTATTGTTTTGATGATTAAATTTAATGTTATTATTATGAGTTCTTTTCTTTTGAAGTTGGTTCTTATTTCTGGTGTTTTTACTATGTTTTTTTCTAGTTTTTGTGCTTTATATGAGAATGATTTAAAGAAGGTTGTTGCTCTTAGTACTTTGTCTCAAATGGGTCTTTCTATGGTTTCTTTTGGTTTTGGTTTAAGTTTTCTTTGTTATGTTCATTTATTAAGTCATGCTATTTTTAAGAGTTGTCTTTTTATACAGATTGGTTATCTAATTCATTGTTCTTTTGGCCAACAGGATGGTCGTGGTTATTCTTTTGGTAATTTACCTTATTTTATTCAGCTTCAGATTTTGATTACTCTTTTTTGTTTGTGTGGTTTGTTTTTTTTGAGTGGTTCTGTTAGCAAAGATTATATTCTTGTTTATTTTTTTTCTAATTATTTTATGTTGTTTTTTTCTTTTTTTTTTTTTATTTCTGTTTTTATTACTTTTTTATATAGTTATCGTATTTGAAGTAGTCTTTTTTTAACTTTTTTTAATTCTTTATATTATAGCTGTAGTAGTTTTTTATTTTTTTTTACTAGTGTTCCTTTAGTTTTTTTTTCTTTGTTTTTTATTTGGTGGTTGAATCTTAATTTTTTTAGAATTCCTGTTGTTTTTGTTTATGTTGATTTTTATTTTTTTTTTTTTTTTATTTTWTTGTTTTTTTTTTTTTATTTTATTGTTTTYAAGTTTTTATCTTTTTCTGTTTATTGTTTTTTGATAGATTATTTTCCTATTTTATTTACTCGTCTTTTTTATGATTTTAAGTTTTTTGATTTGTTTTTGAATAAGTTAAATTTTACTTTTTTTTCTTTTTTTTCTTTTTCTAGTTTTATTTCTATATCTTCTTATTTTAATAAGTTTAATTTTTTAGTTGTTTTCATTTTTCTTATTTTTATTGTTTTTTAGATATCTAATTTATTTTTTTAGTTTTTTGAAGTTTTTTTTTTTKTTKWTTTTTTTTTTTTTTTWTGATTTTTTTTTTTTGTTTTTTTYTTTTGYTTTTTGTTTTTTTTGTTTTWGTTTTTTTTGTTGGTCTGGTAATTTTTTTTTAATTGATTCTTATTTTTATGTTGCTGTTTGTTTTATATCTGTTTTTATTTTTTCTTTGGTTTTGGTTTCTGAGCGTCATCGTGTTATTGTTTTTTTTTCTAAGGTTCTTTTAATTATTTCTTTTTTTTTTTTTTTTTCTTATAGTGTTTTTTATTTGTATGTTTTTTTTGAGCTTTCTATGGTTCCTATTATTATTTTAATTCTTGGTTATGGTTATCAGATTGAGAAGGTTAATTCTTTTTTTTATCTTGTTTTTTACGCTACTTTTTGTAGTGTTCCTTTTCTTTTTGTTTATTTTAGTTTGGATTTTTTTTTTGTTGTTCCTTATTTTGATTGTTTTATTTCTTGAGAGATGGTTTTTATTATTAGTTTGGCTTTTATAATGAAATTTCCTGTTTTTTTTTTACATCTTTGGTTGCCTAAAGCTCATGTTGAAGCTCCTACTTCTGCTAGTATTTTGTTAGCTGGTTTGTTATTGAAGTTTGGTACTGTTGGTTTTGTTCGTATTATAAAGAGTCTTAGTTATTGTCATATTAATTATTGGTTTTTTTTTTCAGTTTTGGGTATGTTTATTTCTTGTTTTGTTTGTGTTTTTCAGAGTGATTTTAAGTCTTTAGCTGCTTATTCTTCTGTTGTTCATATGAATTTTTTGTTGTTTTTTCTTTTGTTTTTTGGTTTATATTCTAAAACTGGTAGTTTTTTAGTAATGGTTTCTCATGGATATACTTCTTCTGTTATGTTTTATTTTATTGGTGAGTTTTATCGTTCTTTAGGTAGTCGAATGATTTATTTTTTGAATAGTTTTATGTCTTCTAGTTTTATTTTTTCTTTTTTAATTTCTTTGGTTTTTTTATCTAATTGTGGTATACCTCCTTCTATTTCTTTTTTTTCTGAGTTTTTTTCTTTTTCTGGTTTTTTTTCTTTGTTTTATAATGTTTTTTTTTTGGTTTTTTTTTATTTTTTTGTTTCTTTTTATTATTGTGTTTATATTATTGTTATTTCTTTTTTAGGTAAGAAGTTTTTTTTTTTTAAGAGTTGATTTTTTTTTTGATCTCTTCCTTTAATTTTTTTTTGTTTTAATGTTTTTAGTTTTTTTTTGTTTTTTTAATAGATTTAAGTTAAGTTAAACTATTAGTCTTCAAAACTAAAAATTTTATCTATAAGGTATCTAGTAGGAATTTTCTATATCCAATTGCGGTTTGGAAGTTTTTTTACCTTAACAAATTTTAGGCGAGTCTTCTAAACTTGTTTTGGGTTTTCCCGTTTGTTTTTTAAGTTTTTTCATAATTTCCATGTTTTAAGCTTTTCTACTTATCCTTTTTTTATGTTTATTTCTTTAAGTTCTCTTTTTTCTTCTTTTGTTGTTTTTTTCAAGTTTGGTATTTTCTTTTTTCTTTTTTTTTCTTTTTTTTCTTTTTTATTTCTTATTTTTTGTTGGTTTAAAGATATTTGTATGGAGGGTCTTTGTGGTTATCATAATTTTTATGTTATAGATGGTTTTAAGTTTGGTTTTGTTTTGTTTATTTTTAGTGAATTTATGTTTTTTTTTAGTATTTTTTGGTTTTATTTTGATTCTGCTTTGGTTCCTGCTCATGAGATTGGTTGTGGCTGGGGGTTTTTTGGTTTGGATAAGATTAATCCTTTTGGGGTCCCTCTTTTGAATACTGTTATTCTTCTTAGTAGTGGTGTTACTGTTACTTGGTCTCATTATTGTCTTCTGAATAATTTTTATTGTTTAGATGGTTTAATTTTGACTATTCTTCTTTCTTTTATTTTTATTTTGGTTCAGTTTTTCGAGTATAAGAGTTCTAGTTTTTCTATCTCTGATGGTGTTTATGGTAGTATTTTTTATTTTTCTACTGGTTTTCATGGTTTTCATGTTATTTTAGGTTCTGTTTTTCTTACTTATAATCTTTTTCGTTTTTTATTTTATCATTTTAATTATTCTCATCATTTAGGTTATGAGTTTTCTATTTTATATTGGCATTTTGTAGATGTTGTTTGGTTATTTTTATTTGTTTTTGTTTATTGGTGAGGTTATTAGGTTTTATTTTTACTTTTTGGATTTTTTTAATTTTTTTGATTTTTTTCTTTTTGTTTTTGTTTTACAGTTTATTTTTTGTCAAAAGGATAGTTTAATTAATGTTTTTTTTAATAAGTTTTTTTCTTATTTAGTTGGTGTTTTTTCTTATAATTCTTCTTGTTTCATTAGATATATTTTTTCTTCTTTTATTTTTGTTTTTTTGTTGATTTGTTGTTTTGGTGGTTATTTTAGTTATTCTTTTTGTCCTTTAGGTATTATTGAGTTTACTTTTTTTTTTTCTTTTGTTTCTTGATTTTCCACTTTTTTGTTTTTGATTTCTAGTCAGAAGTTTTCTGTTTATATAAAGAAGTCTGGTGATGGTTTTTTTAAGACTTTTTTTTTGTTATTTGTTGAGATTATTAGTGAGTTTAGTCGCCCTATTGCTTTGAGTGTTCGTTTGTTTGCTAATATTATAGTTGGTCATGTTATTAGTGCTTGTTTTTATGTTTTTTTTGAGTGTGTTTTTGGTTTTTCTTTTTTAATTGTTTTTGCTATTGTTTTTGAGTGTTTTGTTTTTATTTTGCAGAGTTATATTTTTTCTCGTTTAATTTATTTATATATTAACGAGTAGCTTTTTAGTTTATTTAAAATTTTTACTTGTGGTGTAAAAGAAATTTGAGCTTTGTAAGTTAGTTTAAGTAGAATTTTTGTTTTTGGTACAAATGGTTATCTTACATTGAGGATTATTTTAATTTAGAATATTTAGCTGTTAACTAAAAGGTCTATCTTCATAAGAGTTTAGTTTATATTTAAAATATTAAATTGTAAATTTAAAGTTTTTTGCTCTTGCAGTAATTAGTTTAATTAAAATATAACATTTGGATTGTTAAGTTTTTTTACTGATTTTTCTTTTATTTTTTTGTTATTATTGTTTTTTTTTTAAATTGTTTTATTTGTAATATTGTTTTTTGATGGAGTATTTTTTTTTTAATGACTCTTGTTTTTGTTTTTTTAAATTTTAATAATTCTTATTCTTCTATTAATTATTTTATTTTTCAGGAGTTTCTTGGTTTGCTTTTTGTTTTTTTTTCTTTTGGTGTTCTTCAATTTTTTATTATTTTATTAAAAGTTGGTGTTTCCCCTTTTCATTTTTGGTGTTTAAATATTTTTAATGGTCTTAGAGGTTTTAGTACTTTTTGATTTCTTACTTTCCAGAAGTTACCCTATTTTCCTGTTTTTTCTTTTATTTTCGATTATAGTTTTTTTTTTTTTCTTGTTTTTGGTATTATTTTTTGTTATTTTAATCTTTTTTTTTGTAAATCTTTTAAGAGCATAGTTTTTATTTCTTCTGTTGAGTCTTTTAATTGGTTGTTGATTTCTCTTTTTTCTTCTTTGTTTTCTGGTTTTTTTTTGTTTCTTTATTATGTTTTTGTTATGTTTTTTTTGTTGGATTATAGTTCTACTAAAGGTTATGATTTTTATAATTGGGAGTTGGTTTTTCTTTTTATAAATTTTCCTATGACCATTACTTTTTTTATTAAAATTTTTTCTATTATTTTTTTTTTTAATATTAGTTCTTTCTATTTGTTGTTTGTTTTATTTTTAATGGTCTTTTCTGTTTTTAGTTTTGGTTTTTGGTTTTTTAATGTTGGTTTAAAATTTAGTTATTATGGTTTTTATAATTTTAGTTTTTTTTATTTTGTTTTTTTTCCTTTGATGTTTTTTTGTCTTTTTTAAAAGAGTTTTAGTTTATATAGAATATATCACTTACAATGATGGGGTTTAAACTCTTACCAATTTAGTAAAATTTTATTATATTGCTTTGATATGGCAAAGTTCTTTTTGATTTGGTATTTTTTGTTTTGTTTTTAGTAGCTCTTTTTTCTTTTTTGTTTGCTTTTTTTTTTTATTTGTTTGTTTATTTTGCTTCTTTTTTTGATTTTTATTTTTGTAAATCTTCTTCTTTTGAGAGTGGTTTTATGAGTGTTGGTTTAATTCAGAATTCTTTTAGAATTCACTTTTTTGTTATTATAATCATGTTTGTTGTTTTTGATTTGGAGATTGTTATTTTTATTGGTATTCTTATTTCTGATTTAAATTCTTTTGTTTGTTTTTTTTTTTTGTTTTTTTTTTTGTTCTTGTTTTTTTATATGGAGTGGTATTATGGTAAGCTTGTTTGGAATTTTTAATAGTAAAAAACTTTATTATAATTTAGTATATCTCGTTGTCGTTGAGAAGGTTTTAAGTTTTATCTTATTATTATATTTTTTTTTTTTCTTGTTTTTAGTATCAAAAGCCGATTGGGGTTTTGATATATTATATATTATATATTATAAAAATAATATAAATATAATATATTTATTAATTATATTTATATATAAATAATTATATTTATATATATAAATAATTATATTTATATTATTTTTATTATGTATGTATGTATATTTACGTTGATATTAATTAGTTAATATCATATCCTTTATTTAGGATAATTGTTTGAGGAGAATTTTATTAATTAGGTAAACTTGTTTCATTTAAGCTGATAAACTTTGAACTTTTTTAAGTTTCAAAAGTTTCAGGAAAACAAGTTTACCTAATTAATGATTTTATTTTAATTGAAATTATATGTCTATAAGTCCAATTAAAATAAAATTTTGTAGTAAAATWRTATACNNNNNNNNNNNNNNNNNNNNNNNNNNNNNNN
>Japan_Human_Rk5-6
GTCGTTTATTTTTCGATTTTTTTATTTATGATTTTGTTGGTTTTTTTTGTTGTTTTTTTTGTTATGCAGAGTATTGCTTTTATTACTTTATATGAGCGTCATTTGTTGGGTCTTAGTCAATCTCGACTTGGTCCTACAAAGGTAGGTTTTTTTGGTGTTTTACAGGCTATTGTAGATGGAGTTAAGCTTTTAAGTAAAGAACAATTTTTACCTTATAATTCTTCTTTTTTTTTTTTTTTATTTGTTCCTTCTGTTTCTTTTTGTTTGATATATTTAGAGTGGTTTGTTCTTCCTTTTTTTTTTGATTTTTTTACTTTCAATTATTCTGTTTTGTTTTTTCTTTGTTTGATTGGTTTTTCTGTTTATACTACTTTAATTTCTGGAATTGTTTCTAAGTCTAAGTATTCTATAATTGGCTCCATTCGTGCTAGTAGTCAGAGTATTTCTTATGAGATTTCTTTTACTTTTTTTGTTTTCTGTGTTGTTCTTCATGTTGGTGTTTTTAGTTTTTTTAGTTTTTTTAGTCTTAGTATAATTGTTCTTTTTTTTCCTTTTCTTATTATGATTATTGGTGAGCTTAATCGTGCTCCTTTCGATTTTTCTGAGGGTGAGAGTGAACTTGTTAGTGGTTACAATATTGAATATTCTAGTGTTGCTTTTGTTCTTTTGTTTTTGAGCGAGTATGGTGTTTTGATTTTTTTTTGTGTTCTTTTTTCTTTTTTATTTTTTGGCGGTTCTGTTTTTATGTCTTTTTTCATTTTTTCTCTTTTGATTTTTATTCGTAGTTCTTTCCCTCGTTATCGTTATGATATGATGATAGGTTTTTTTTGATTTATTATGTTACCTATTTCTATGATTTTGTTTTTATTTTTTTGTTTGTTATTTTTTTAGGGATTTAGTTTATATTAAAATGTTTGTTTTGCATACAAAAGAATTTTTTCTCTGGATTTTTTTTTTTAGTTTATAGATTTGATTATGGTCATTGTAATGATAAAATGGTGTTATATAATTTTTAATCACTTGAGTGGACAATGTTTTTCTATCCCGGCAATGTATTGCTTGTATAAACTCAGTACCAGAATAATCGGATAGACTGAGTAAGCTTATACCCTAAATGTGTTTTGGCCATGGTTTTTTTTTTGATTTTTTTACAACTGTTTAGTGCAATGTGCAGTTTTTTTTTGTTGTTTTATCTTGGTCAATAAGATTAGACAAATGACCTGGATTAGTACCCAGTTAATCTAAATTTAAAAGTTGCAGGAGTAAAGTAATATTTAAACTGTAATAATATTGGCGGATTTTTTAATTATCTTTGGAGGTTGAGCTGTAATTGAGAACCCTCATTATCAGCTTTGATTTTTGTCGCATGTATGATCGTTTATGTCCTTCTTAAAGAGGTGCATTAAAGATTATTTGGTGTTTAATTAATGATATYTATTAAAACAGATAAATACCTGGTATATATCAAAGTTTTCGTTTGACCTACAATATCTTATGTTTCGGATAAGGAGGAGAGATTTTCCTTTGAAGTTGTAAAAGACAGTAAATGCTTTTTAATGTAGCATTGAAGTATTTAGAGAAATCGTACAAATCATCCATCAATTGCCCACAGGGGAGTAAGTTGTAGTAAAGTAGGTGTAGGGGAATCTGTACCTAGTTTAAGTTGGTTATATTTTAATAATTTGGTTTTTTTCCAAGTGTTTTTTCCTTCTTTAATAAGTTAGTATATTTTAGTACATTGGGTTCATATCCTAAAGGAGAATTTTCACTTATTTTTTATTGTTTTTTTTATTTAATTTTTTCTTTTTTAAGGGGGTATCTTTAAGGTGTTTGGGAGTTATTAGTATAAGAAGTATTTTTAATTGCAAATTAAAAGGTTAATGGCTTTTTTTGTTCTTTTAAGTTTTTAAATGTCCCTGTTAGTTTTTCTTTATCTGTTTTTTGAAATTTTGGTAGTATTTTGGGTATGGTTCTTTTTTTTCAGATTTTTAGTGGTTTGTTTTTATCTTTTTATTATATTGCTGATGGTTTTAATTCTTTTTCTAGTGTTCAGTATATTATAAGTGATGTTAATTTTGGTTGGGTTTTTCGTATTTTGCATTTTAATGGTGCTAGTTTATTTTTTTTTTTTTTGTATTTGCATTTTTTCAAGGGTCTTTTTTTTTGTAGTTATCGTTTGTCTGGTACTTGAATTATTGGTTTAACTATTTTTTTTTTTGTTATAATGGAGGCTTTTATAGGTTATGTTTTAGTTTGAGCTCAGATGAGTTTTTGGGCTTCTGTTGTTATTACCAGTCTTTTAAGTGTTATTCCTTATTTTGGTTTTTCTATTGTTTATTGAATTTGGAGTGGTTTTTCTGTTGTTAATTCTACTCTTAAGTTTTTTTTTGTTATTCATTTTTTAATGCCTTGATTGGTTTTTCTTTTAGTTTTTGTTCATTTGTTTTTTTTACATTCTACTGGTAGGACTTCTGTTTTATATTGTCATGGTGATTATGATAAAATTAGTTTTTTTCCTTATTATTTTTATAAAGATTCTTATAATTTGGTTGTTTTTTTTCTTTTTTTTATTTTTTCTTTTTTTTTTCCTTTTTTACTTGGTGATCCTGAAATGTTTGTTGAGTCTGATCCAATGGTTAGACCTGTACATATTGTTCCTGAGTGATATTTTTTGTTTGCTTATGCTATTTTGCGTGCTATCCCTAATAAAGTTTTAGGTGTTTTTTTTCTTGTTTTCAGTATTTTTATTTTTTATTTTTATGTTTTTTTTAATAATTATTATAGTGTTCTTGATAATTTGAATTTTTTTTTAGTTGTTTTTTTTATTTTGGTTTCTGTTTTTTTAAGTTGATTAGGTCAGTGTCATGTTGAATATCCTTTTATTGATTTGAGAGTTGTTTTTTCTTTTTTGTATTTTTTTTTTGCTTTTTTAATTGTTTTCTCTCGATTTTTAACTAAATTTATTTTTTCTTAGTAAACTTAGTATAATTTATTATATTGGATTTAGGATCCTGGGATTTTTGTTTACTTTTAATTATTTTCAAGGTTACATGATAGGTTTTTCTAATAATTATCTTTGTAGATATATGGATTGGTTTCATAATTTTAATTGTAGTCTGTTATTTGGTGTTTTATTTTTTGTTTTTATGGTTATTGTTAATCTTTTTGTTAATTCTTATTATTTTAAGAGTCATAATATTGAGTATCAGTTTGGTGAGTTTTTATGTAGTTTGCTACCTTTATTTATTTTGGTTTTTCAAATGTTTCCTTCTTTATCTTTGTTGTATTTTAGTGGTTTGTCTTATTTAGATAGTAGTTTAACTGTTAAAGTTGTTGGTCATCAATGGTATTGAAGTTATGATTATAGGGATATCGGTATTGAGTTTGATTCTTACATGAAGTCTATTGATTCTTTATTGATTGGTGAGCCTCGTTTATTAGAAGTTGATAATCGTTGTGTTGTTCCTTGTGATACTAATGTTCGATTTTGTATTACATCGGCTGATGTTATTCACTCTTGATCTCTTCCTTCTTTTTGTATTAAACTTGATGCTATGAGTGGTATTTTAAGTACTGTTACTTGTAGTTTTCCTATGGTTGGTGTTTTTTATGGTCAGTGTTCTGAGATTTGTGGTGCTAATCATAGTTTTATGCCTATTTGTTTGGAGGTTTCTTTGTTGGAAAATTTTAAAGATTGATGTTATTTAATGTCTAGTTAATTTTGAGGTATTAGTATATTTTAGTATTATTCTTTTTCGAGGAGTCGGATTTATACCTTTATTGAATTAGCATAATTTAATGTATTTGTTTTAAGCGCAAAAGATTTTATTCAATTTTACTCTTTTAGTTTATATAAAATATGACTTTGAAGCAGTTAAGAATCGTAGAGTATATTTTTTATATATATATATATTAGTATTGCATACTATGTTAGGATATTTTCAAAGATTTTGATAAATAGAAACAAAGTGTTTAAGGTGTGGTTTTTTTTTTTGTTACAAAAATAATTTTACTGCTCTTAGTGTTGATACATCGAACTTTGTGATATCTGTTTTTAATTTTTATATTAGAAAATTATATATTGTTTTTTTTTTTTGTAGTTTTAATAATTTGAAGTTTTTCTGTTTCAAGTTTTATAACTTTACTACTTTTYTTTTYTTTTTTTTTTTTTAATTATAATTCTTTATAGTTTTTATTATCTAGCAATTAGTAAATTAATAAATTATGTTTTTTTTTTTAATATAAATGAATTACTAATTATCTGGTCAAATGTTTATTAAAGACTTAGGATTTATATTAAATCTGTTTTCTGCCCTATGGTTTTTTTAAATGGCAGTCTTAGCGTGAGGACATTAAAGTAGCAAAATAATTTGTGCTTTTATTGGGTTCGAGTATGAATGAAGTTTTGGCTGGTGATATTTTTTTTTTTTTTTGAATTTAATATTCATCTAAGAAGAGATGTTTATAATAAAACAAAGATAAGTCTTCGGAAATTTTATTTCTATTAAAATTTTTTTTTTTTAGTAATTTATCTAGGGAAGATTATTATGTAATTTTTTTTTACTATTTTTAATTTAAAAAATTACTCCGGAGTTAACAGAAAAACATGCCTTATGTAGTTCTTATATTTTGGTAAGTTTTACATCGATGTTGTATCTTTATTAGCTGAAGAGGAGAAATTTCAGTTTTTTAGACTGTTCTTCTTTTAATAAATAAAACGTGATATTAGTTTAATTCATCGTGAGATAGAATTGTTTATCTTGTTTATTATTTTTTTTTATCGGGATTAGTACGAAAGGAATTTCACTATAATTTTAAATTTTTTAATCTTTTTTTTAATTTTTTTTGTTTATTTTTTTCTTGTCTTAGTTTTCTTGTTTTTGATCCTTTAAAGAGTGCTTTTTTTTTGGTTCTTTCTTTAATTTTTTTGGTTTTTTTTATTTCTTTTGGTTTTTATGTTTGGTTTTCTTATTTTATTTGTTTGATTTTTTTGAGTGGTATTTTTGTTATTATTGTTTATTTTTCTAGTTTTTCTAAATATATTTATGTTAATATTAATTTTTTTCTTGTTYTTTTTGTTTTCTTGTTTTTTTTTTTTTATTCTTTTTTTTTCTTTTTAGATCCTAGTTACTATAATTCTTTAAATTTTTTTTATTATGATTTGTTTTTTTCTTTTATTTTTTGGGTTGTTTTTTGTTTGTTTTTTTTTATAAATTTTATTAGTTTTTTTCTTTGTTTTTCTGGTGCTCTTCGACTATATTAATTTTGGTTTATTAGTATAATGAGTATATTTGATTTCCAATCAAATGGTTATTAAACTATGCTATTTTAGTTTATGAAAAATGTCTAATTTGTAATTAGAAGAATTTTTAGCAACTTTCTGGTTTTTGTTTTTTATAGTACTAATCATAAAGATATTGGTAGTATTTATTTGATTTTTGGTTTATGGGCTGGTATAGTTGGTTCTGCTCTTTCTATAATTATTCGTATCGAGTTAAGTAAACCTGGTATGTTTATTGGAGATGGTCAATTATATAATTCTATTTTAACTGCTCATGCTATCTTGATAATTTTTTTTATGGTTATACCTAGTATGATTGGTGGTTTTGGTAATTGAATGGTACCTTTAATATTAGGTGCACCTGATATAAGTTTTCCTCGATTAAATAATATTAGTTTTTGATTGTTACCTGCTTCTATTTTTTTGGTTTTTTTGGCTTGTTTTGTTGATAATGGTTTGGGTACTAGTTGGACTATTTATCCTCCTTTATCTACTTCGGGTCATCCTGGTTCTAGTGTTGATTTGGCTATTTTTAGTTTACATCTTTCTGGTATTAGTTCTATTTTAGGTGGTATTAATTTTATGTGTACTGTTAAAAATTTACGTTCTAGTTCTGTTTCTCTTAATAATATGAGTTTATTTATCTGAACTATTTTTGTTACTGTTTTTTTATTGGTTTTGTCTTTACCTGTTTTAGCTGGTGCTATCACTATGTTGTTAATTGATCGTAATTTTAATGGTTCTTTTTTTGATCCTAGTTTTGGTGGTAATCCTTTGATTTATCAGCATTTGTTTTGGTTTTTTGGTCATCCAGAAGTTTATATTTTAATTTTACCTGCTTTTGGTATTATTAGTCAATGTACTTTGTATTTGACTGGTAAAAAAGAAGTTTTTGGTTATTTGGGTATGGTTTATGCTATTTTAAGTATTGGTTTAATTGGTTGTGTAGTTTGAGCTCACCACATGTATACTGTTGGTATAGATTTTGATTCTCGTGCTTATTTTACTGCTGCTACTATAGTGATTGCTGTTCCTACTGGTGTAAAAGTTTTTAGATGGTTAGCTACTTTTTTTGGTACTGTTATAGTTTATCAACCTTTGTTGTTTTGAGTTATAGGTTTTATTTTTTTATTTACTATTGGTGGTTTGACTGGTGTTATATTATCTAATTCTAGAATTGATATTATTTTACATGATACTTATTATGTAGTGTCTCATTTTCATTACGTTTTAAGTCTTGGTGCTGTTTTTGGTTTGTTTGCAGGTGTTACTTTGTGATGATCTTTTATTACTGGTTTTGTTTTAAATAAAATTTATATGTATTCTGTTTTTTTTTTATTTTTTATTGGAGTTAATATGACTTTTTTTCCTTTACATTTTGCTGGTTTACATGGTTTCCCACGAAAATATGTAGATTATCCAGATGTTTATTCTTTCTGAAATGTTTTATCTTCTTTTGGTTCTCTTATTAGTATTTTTTCTCTTTTTTTTTTTGTTTTTGTTCTATTAGAATCTTTTATTAGTTATCGTGTTTTAGTTGTTGATTACTTTAATGGTGTTAGACCTGAAAATGCTAATTTAGGTTATAATTTTTATCATAGTTTCCAAGGTGGGGTTTATTTGAGAGTGCCTCATAATTAATTGTTTTTATTTTTTATTGGTATTTTTTTTCTTTTTTACAAATTTCGACGTTTTATTTTTGTTATTATTTCTTTTGAATTTTTAATAATGGGAGTTTTTTATTTGTTTTCTTTTTTTTTTGGTTTTTTTTCTTTTTTTTATTTTTTATGTTTTAGTGTTTTTTGTAGTCTTATGGGTGTTGTTTTAATAGTTTATTTTATTAAGTTTTATGGTTGTGATTATGTTTTTTTTTAAAATCACATANTATCATACCCCAATCGAGTGGTTAGCTTAAGTTTAAAGCACCGGATTTTTAATCCGGGGATTAATCTGCTTAAAACTGTTTTTATTTTGATTTGAAATCAAAATTTGGATTTTTCCGCAGTTTTTGTCTTTATTTTTGATTTTTTTTTATTGTTTTTTGTTTTTGTTTTTTGTTTTTGTTTTTTGTTTTGTTTTTGTTTTTTGTTCCTTTTTTTAAGTTTTCTTTTTTTTTTTTTGATTTTGGTTTTATTGTTTTTAAATTTAATTTTTATTTAAATAGTATTATTTTTTCTTTTGTTTTGATTTTGATTTCTGTTAGTGTTTTTTTTTATAGTCTTTATTATCTTAATATGGAAATTAATTTTTTTTATTATTTTTTTGTTTTACTTGTTTTTATTTGTAGTATATTTTTTTTGGTTTTTTGTGATAGTGTTTTTTTTGTTTTGCTTGGTTGAGATTTGTTAGGTATTTCTAGTTTTTTTTTAGTTCTTTTTTATAATAATTGGGATAGTTGTAGTGGTTCTATGAATACTGTCTTAACCAATCGTATAGGTGATTTTTTTATTTTTGTTTTTTTTTCTTTATCTTTTTTTACTTTTTTTAATTTTTTTAGTTTTTCTTATTTTTGTTTTTATTCTTCTTTTTTTCTTATTTTGGCTGCTTTTACCAAGAGTGCTCAGTTTCCTTTTGGTGGTTGATTACCTAAGGCGATGAGTGCTCCTACTCCTGTTAGTTCTTTAGTACATAGTAGTACTCTTGTTACTGCTGGTATTGTTTTGATGATTAAATTTAATGTTATTATTATGAGTTCTTTTCTTTTGAAGTTGGTTCTTATTTCTGGTGTTTTTACTATGTTTTTTTCTAGTTTTTGTGCTTTATATGAGAATGATTTAAAGAAGGTTGTTGCTCTTAGTACTTTGTCTCAAATGGGTCTTTCTATGGTTTCTTTTGGTTTTGGTTTAAGTTTTCTTTGTTATGTTCATTTATTAAGTCATGCTATTTTTAAGAGTTGTCTTTTTATACAGATTGGTTATTTAATTCATTGTTCTTTTGGCCAACAGGATGGTCGTGGTTATTCTTTTGGTAATTTACCTTATTTTATTCAGCTTCAGATTTTGATTACTCTTTTTTGTTTGTGTGGTTTGTTTTTTTTGAGTGGTTCTGTTAGCAAAGATTATATTCTTGTTTATTTTTTTTCTAATTATTTTATGTTKTTTTTTTCTTTTTTTTTTTTTATTTCTGTTTTTATTACTTTTTTATATAGTTATCGTATTTGAAGTAGTCTTTTTTTAACTTTTTTTAATTCTTTATATTATAGCTGTAGTAGTTTTTTATTTTTTTTTACTAGTGTTCCTTTAGTTTTTTTTTCTTTGTTTTTTATTTGGTGGTTGAATCTTAATTTTTTTAGAATTCCTGTTGTTTTTGTTTATGTTGATTTTTATTTTTTTTTTTTTTTTATTTTATTGTTTTTTTTTTTTTATTTTATTGTTTTCAAGTTTTTATCTTTTTCTGTTTATTGTTTTTTGATAGATTATTTTCCTATTTTATTTACTCGTCTTTTTTATGATTTTAAGTTTTTTGATTTGTTTTTGAATAAGTTAAATTTTACTTTTTTTTCTTTTTTTTCTTTTTCTAGTTTTATTTCTGTATCTTCTTATTTTAATAAGTTTAATTTTTTAGTTGTTTTCATTTTTCTTATTTTTATTGTTTTTTAGATATCTAATTTATTTTTTTAGTTTTTTGAAGTTTTTTTTTTTGTTGATTTTTTTTTTTTTTTATGATTTTTTTTTTTTGTTTTTTTYTTTTGCTTTTTGTTTTTTTTGTTTTAGTTTTTTTTGTTGGTCTGGTAATTTTTTTTTAATTGATTCTTATTTTTATGTTGCTGTTTGTTTTATATCTGTTTTTATTTTTTCTTTGGTTTTGGTTTCTGAGCGTCATCGTGTTATTGTTTTTTTTTCTAAGGTTCTTTTAATTATTTCTTTTTTTTTTTTTTTTTCTTATAGTGTTTTTTATTTGTATGTTTTTTTTGAGCTTTCTATGGTTCCTATTATTATTTTAATTCTTGGTTATGGTTATCAGATTGAGAAGGTTAATTCTTTTTTTTATCTTGTTTTTTACGCTACTTTTTGTAGTGTTCCTTTTCTTTTTGTTTATTTTAGTTTGGATTTTTTTTTTGTTGTTCCTTATTTTGATTGTTTTATTTCTTGAGAGATGGTTTTTATTATTAGTTTGGCTTTTATAATGAAATTTCCTGTTTTTTTTTTACATCTTTGGTTGCCTAAAGCTCATGTTGAAGCTCCTACTTCTGCTAGTATTTTGTTAGCTGGTTTGTTATTGAAGTTTGGTACTGTTGGTTTTGTTCGTATTATAAAGAGTCTTAGTTATTGTCATATTAATTATTGGTTTTTTTTTTCAGTTTTGGGTATGTTTATTTCTTGTTTTGTTTGTGTTTTTCAGAGTGATTTTAAGTCTTTAGCTGCTTACTCTTCTGTTGTTCATATGAATTTTTTGTTGTTTTTTCTTTTGTTTTTTGGTTTATATTCTAAAACTGGTAGTTTTTTAGTAATGGTTTCTCATGGATATACTTCTTCTGTTATGTTTTATTTTATTGGTGAGTTTTATCGTTCTTTAGGTAGTCGAATGATTTATTTTTTGAATAGTTTTATGTCTTCTAGTTTTATTTTTTCTTTTTTAATTTCTTTGGTTTTTTTATCTAATTGTGGTATACCTCCCTCTATTTCTTTTTTTTCTGAGTTTTTTTCTTTTTCTGGTTTTTTTTCTTTGTTTTATAATGTTTTTTTTTTGGTTTTTTTTTATTTTTTTGTTTCTTTTTATTATTGTGTTTATATTATTGTTATTTCTTTTTTAGGTAAGAAGTTTTTTTTTTTTAAGAGTTGATTTTTTTTTTGATCTCTTCCTTTAATTTTTTTTTGTTTTAATGTTTTTAGTTTTTTTTTGTTTTTTTAATAGATTTAAGTTAAGTTAAACTATTAGTCTTCAAAACTAAAAATTTTATCTATAAGGTATTTAGTAGGAATTTTCTATATCCAATTGCGGTTTGGAAGTTTTTTTACCTTAACAAATTTTAGGCGAGTCTTCTAAACTTGTTTTGGGTTTTCCCGTTTGTTTTTTAAGTTTTTTCATAATTTCCATGTTTTAAGCTTTTCCACTTATCCTTTTTTTATGTTTATTTCTTTAAGTTCTCTTTTTTCTTCTTTTGTTGTTTTTTTCAAGTTTGGTATTTTCTTTTTTCTTTTTTTTTCTTTTTTTTCTTTTTTATTTCTTATTTTTTGTTGGTTTAAAGATATTTGTATGGAGGGTCTTTGTGGTTATCATAATTTTTATGTTATAGATGGTTTTAAGTTTGGTTTTGTTTTGTTTATTTTTAGTGAATTTATGTTTTTTTTTAGTATTTTTTGGTTTTATTTTGATTCTGCTTTGGTTCCTGCTCATGAGATTGGTTGTGGCTGGGGGTTTTTTGGTTTGGATAAGATTAATCCTTTTGGGGTCCCTCTTTTGAATACTGTTATTCTTCTTAGTAGTGGTGTTACTGTTACTTGGTCTCATTATTGTCTTCTGAATAATTTTTATTGTTTAGATGGTTTAATTTTGACTATTCTTCTTTCTTTTATTTTTATCTTGGTTCAGTTTTTCGAGTATAAGAGTTCTAGTTTTTCTATCTCTGATGGTGTTTATGGTAGTATTTTTTATTTTTCTACTGGTTTTCATGGTTTTCATGTTATTTTAGGTTCTGTTTTTCTTACTTATAATCTTTTTCGTTTTTTATTTTATCATTTTAATTATTCTCATCATTTAGGTTATGAGTTTTCTATTTTATATTGGCATTTTGTAGATGTTGTTTGGTTATTTTTATTTGTTTTTGTTTATTGGTGAGGTTATTAGGTTTTATTTTTACTTTTTGGATTTTTTTAATTTTTTTGATTTTTTTCTTTTTGTTTTTGTTTTACAGTTTATTTTTTGTCAAAAGGATAGTTTAATTAATGTTTTTTTTAATAAGTTTTTTTCTTATTTAGTTGGTGTTTTTTCTTATAATTCTTCTTGTTTCATTAGATATATTTTTTCTTCTTTTATTTTTGTTTTTTTGTTGATTTGTTGTTTTGGTGGTTATTTTAGTTATTCTTTTTGTCCTTTAGGTATTATTGAGTTTACTTTTTTTTTTTCTTTTGTTTCTTGATTTTCCACTTTTTTGTTTTTGATTTCTAGTCAGAAGTTTTCTGTTTATATAAAGAAGTCTGGTGATGGTTTTTTTAAGACTTTTTTTTTGTTATTTGTTGAGATTATTAGTGAGTTTAGTCGCCCTATTGCTTTGAGTGTTCGTTTGTTTGCTAATATTATAGTTGGTCATGTTATTAGTGCTTGTTTTTATGTTTTTTTTGAGTGTGTTTTTGGTTTTTCTTTTTTAATTGTTTTTGCTATTGTTTTTGAGTGTTTTGTTTTTATTTTGCAGAGTTATATTTTTTCTCGTTTAATTTATTTATATATTAACGAGTAGCTTTTTAGTTTATTTAAAATTTTTACTTGTGGTGTAAAAGAAATTTGAGCTTTGTAAGTTAGTTTAAGTAGAATTTTTGTTTTTGGTACAAATGGTTATCTTACATTGAGGATTATTTTAATTTAGAATATTTAGCTGTTAACTAAAAGGTCTATCTTCATAAGAGTTTAGTTTATATTTAAAATATTAAATTGTAAATTTAAAGTTTTTTGCTCTTGCAGTAATTAGTTTAATTAAAATATAACATTTGGATTGTTAAGTTTTTTTACTGATTTTTCTTTTATTTTTTTGTTATTATTGTTTTTTTTTTAAATTGTTTTATTTGTAATATTGTTTTTTGATGGAGTATTTTTTTTTTAATGACTCTTGTTTTTGTTTTTTTAAATTTTAATAATTCTTATTCTTCTATTAATTATTTTATTTTTCAGGAGTTTCTTGGTTTGCTTTTTGTTTTTTTTTCTTTTGGTGTTCTTCAATTTTTTATTATTTTATTAAAAGTTGGTGTTTCCCCTTTTCATTTTTGGTGTTTAAATATTTTTAATGGTCTTAGAGGTTTTAGTACTTTTTGATTTCTTACTTTCCAGAAGTTACCCTATTTTCCTGTTTTTTCTTTTATTTTCGATTATAGTTTTTTTTTTTTTCTTGTTTTTGGTATTATTTTTTGTTATTTTAATCTTTTTTTTTGTAAATCTTTTAAGAGCATAGTTTTTATTTCTTCTGTTGAGTCTTTTAATTGGTTGTTGATTTCTCTTTTTTCTTCTTTGTTTTCTGGTTTTTTTTTGTTTCTTTATTATGTTTTTGTTATGTTTTTTTTGTTGGATTATAGTTCTACTAAAGGTTATGATTTTTATAATTGGGAGTTGGTTTTTCTTTTTATAAATTTTCCTATGACCATTACTTTTTTTATTAAAATTTTTTCTATTATTTTTTTTTTTAATATTAGTTCTTTCTATTTGTTGTTTGTTTTATTTTTAATGGTCTTTTCTGTTTTTAGTTTTGGTTTTTGGTTTTTTAATGTTGGTTTAAAATTTAGTTATTATGGTTTTTATAATTTTAGTTTTTTTTATTTTGTTTTTTTTCCTTTGATGTTTTTTTGTCTTTTTTAAAAGAGTTTTAGTTTATATAGAATATATCACTTACAATGATGGGGTTTAAACTCTTACCAATTTAGTAAAATTTTATTATATTGCTTTGATATGGCAAAGTTCTTTTTGATTTGGTATTTTTTGTTTTGTTTTTAGTAGCTCTTTTTTCTTTTTTGTTTGCTTTTTTTTTTTATTTGTTTGTTTATTTTGCTTCTTTTTTTGATTTTTATTTTTGTAAATCTTCTTCTTTTGAGAGTGGTTTTATGAGTGTTGGTTTAATTCAGAATTCTTTTAGAATTCACTTTTTTGTTATTATAATCATGTTTGTTGTTTTTGATTTGGAGATTGTTATTTTTATTGGTATTCTTATTTCTGATTTAAATTCTTTTGTTTGTTTTTTTTTTTTGTTTTTTTTTTTGTTCTTGTTTTTTTATATGGAGTGGTATTATGGTAAGCTTGTTTGGAATTTTTAATAGTAAAAAACTTTATTATAATTTAGTATATCTCGTTGTCGTTGAGAAGGTTTTAAGTTTTATCTTATTATTATATTTTTTTTTTTTCTTGTTTTTAGTATCAAAAGCCGATTGGGGTTTTGATATATTATATATTATATATTATAAAAATAATATAAATATAATATATTTATTAATTATATTTATATATAAATAATTATATTTATATATATAAATAATTATATTTATATTATTTTTATTATGTATGTATGTATATTTGTGTTGATATTAATTAGTTAATATCATATCCTTTATTTAGGATAATTGTTTGAGGAGAATTTTATTAATTAGGTAAACTTGTTTCATTTAAGCTGATAAACTTTGAACTTTTTTAAGTTTCAAAAGTTTCAGGAAAACAAGTTTACCTAATTAATGATTTTATTTTAATTGAAATTATATGTCTATAAGTCCAATTAAAATAAAATTTTGTAGTATNNNNNNNNNNNNNNNNNNNNNGTTGCATAATTTTTTTATTN
>Japan_Human_Rk5-10
GTCGTTTATTTTTCGATTTTTTTATTTATGATTTTGTTGGTTTTTTTTGTTGTTTTTTTTGTTATGCAGAGTATTGCTTTTATTACTTTATATGAGCGTCATTTGTTGGGTCTTAGTCAATCTCGACTTGGTCCTACAAAGGTAGGTTTTTTTGGTGTTTTACAGGCTATTGTAGATGGAGTTAAGCTTTTAAGTAAAGAACAATTTTTACCTTATAATTCTTCTTTTTTTTTTTTTTTATTTGTTCCTTCTGTTTCTTTTTGTTTGATATATTTAGAGTGGTTTGTTCTTCCTTTTTTTTTTGATTTTTTTACTTTCAATTATTCTGTTTTGTTTTTTCTTTGTTTGATTGGTTTTTCTGTTTATACTACTTTAATTTCTGGAATTGTTTCTAAGTCTAAGTATTCTATAATTGGCTCCATTCGTGCTAGTAGTCAGAGTATTTCTTATGAGATTTCTTTTACTTTTTTTGTTTTCTGTGTTGTTCTTCATGTTGGTGTTTTTAGTTTTTTTAGTTTTTTTAGTCTTAGTATAATTGTTCTTTTTTTTCCTTTTCTTATTATGATTATTGGTGAGCTTAATCGTGCTCCTTTCGATTTTTCTGAGGGTGAGAGTGAACTTGTTAGTGGTTACAATATTGAATATTCTAGTGTTGCTTTTGTTCTTTTGTTTTTGAGCGAGTATGGTGTTTTGATTTTTTTTTGTGTTCTTTTTTCTTTTTTATTTTTTGGCGGTTCTGTTTTTATGTCTTTTTTCATTTTTTCTCTTTTGATTTTTATTCGTAGTTCTTTCCCTCGTTATCGTTATGATATGATGATAGGTTTTTTTTGATTTATTATGTTACCTATTTCTATGATTTTGTTTTTATTTTTTTGTTTGTTATTTTTTTAGGGATTTAGTTTATATTAAAATGTTTGTTTTGCATACAAAAGAATTTTTTCTCTGGATTTTTTTTTTTAGTTTATAGATTTGATTATGGTCATTGTAATGATAAAATGGTGTTATATAATTTTTAATCACTTGAGTGGACAATGTTTTTCTATCCCGGCAATGTATTGCTTGTATAAACTCAGTACCAGAATAATCGGATAGACTGAGTAAGCTTATACCCTAAATGTGTTTTGGCCATGGTTTTTTTTTTGATTTTTTTACAACTGTTTAGTGCAATGTGCAGTTTTTTTTTGTTGTTTTATCTTGGTCAATAAGATTAGACAAATGACCTGGATTAGTACCCAGTTAATCTAAATTTAAAAGTTGCAGGAGTAAAGTAATATTTAAACTGTAATAATATTGGCGGATTTTTTAATTATCTTTGGAGGTTGAGCTGTAATTGAGAACCCTCATTATCAGCTTTGATTTTTGTCGCATGTATGATCGTTTATGTCCTTCTTAAAGAGGTGCATTAAAGATTATTTGGTGTTTAATTAATGATATCTATTAAAACAGATAAATACCTGGTATATATCAAAGTTTTCGTTTGACCTACAATATCTTATGTTTCGGATAAGGAGGAGAGATTTTCCTTTGAAGTTGTAAAAGACAGTAAATGCTTTTTAATGTAGCATTGAAGTATTTAGAGAAATCGTACAAATCATCCATCAATTGCCCACAGGGGAGTAAGTTGTAGTAAAGTAGGTGTAGGGGAATCTGTACCTAGTTTAAGTTGGTTATATTTTAATAATTTGGTTTTTTTCCAAGTGTTTTTTCCTTCTTTAATAAGTTAGTATATTTTAGTACATTGGGTTCATATCCTAAAGGAGAATTTTCACTTATTTTTTATTGTTTTTTTTATTTAATTTTTTCTTTTTTAAGGGGGTATCTTTAAGGTTTTTGGGAGTTATTAGTATAAGAAGTATTTTTAATTGCAAATTAAAAGGTTAATGGCTTTTTTTGTTCTTTTAAGTTTTTAAATGTCCCTGTTAGTTTTTCTTTATCTGTTTTTTGAAATTTTGGTAGTATTTTGGGTATGGTTCTTTTTTTTCAGATTTTTAGTGGTTTGTTTTTATCTTTTTATTATATTGCTGATGGTTTTAATTCTTTTTCTAGTGTTCAGTATATTATAAGTGATGTTAATTTTGGTTGGGTTTTTCGTATTTTGCATTTTAATGGTGCTAGTTTATTTTTTTTTTTTTTGTATTTGCATTTTTTCAAGGGTCTTTTTTTTTGTAGTTATCGTTTGTCTGGTACTTGAATTATTGGTTTAACTATTTTTTTTTTTGTTATAATGGAGGCTTTTATAGGTTATGTTTTAGTTTGAGCTCAGATGAGTTTTTGGGCTTCTGTTGTTATTACCAGTCTTTTAAGTGTTATTCCTTATTTTGGTTTTTCTATTGTTTATTGAATTTGGAGTGGTTTTTCTGTTGTTAATTCTACTCTTAAGTTTTTTTTTGTTATTCATTTTTTAATGCCTTGATTGGTTTTTCTTTTAGTTTTTGTTCATTTGTTTTTTTTACATTCTACTGGTAGGACTTCTGTTTTATATTGTCATGGTGATTATGATAAAATTAGTTTTTTTCCTTATTATTTTTATAAAGATTCTTATAATTTGGTTGTTTTTTTTCTTTTTTTTATTTTTTCTTTTTTTTTTCCTTTTTTACTTGGTGATCCTGAAATGTTTGTTGAGTCTGATCCAATGGTTAGACCTGTACATATTGTTCCTGAGTGATATTTTTTGTTTGCTTATGCTATTTTGCGTGCTATCCCTAATAAAGTTTTAGGTGTTTTTTTTCTTGTTTTCAGTATTTTTATTTTTTATTTTTATGTTTTTTTTAATAATTATTATAGTGTTCTTGATAATTTGAATTTTTTTTTAGTTGTTTTTTTTATTTTGGTTTCTGTTTTTTTAAGTTGATTAGGTCAGTGTCATGTTGAATATCCTTTTATTGATTTGAGAGTTGTTTTTTCTTTTTTGTATTTTTTTTTTGCTTTTTTAATTGTTTTCTCTCGATTTTTAACTAAATTTATTTTTTCTTAGTAAACTTAGTATAATTTATTATATTGGATTTAGGATCCTGGGATTTTTGTTTACTTTTAATTATTTTCAAGGTTACATGATAGGTTTTTCTAATAATTATCTTTGTAGATATATGGATTGGTTTCATAATTTTAATTGTAGTCTGTTATTTGGTGTTTTATTTTTTGTTTTTATGGTTATTGTTAATCTTTTTGTTAATTCTTATTATTTTAAGAGTCATAATATTGAGTATCAGTTTGGTGAGTTTTTATGTAGTTTGCTACCTTTATTTATTTTGGTTTTTCAAATGTTTCCTTCTTTATCTTTGTTGTATTTTAGTGGTTTGTCTTATTTAGATAGTAGTTTAACTGTTAAAGTTGTTGGTCATCAATGGTATTGAAGTTATGATTATAGGGATATCGGTATTGAGTTTGATTCTTACATGAAGTCTATTGATTCTTTATTGATTGGTGAGCCTCGTTTATTAGAAGTTGATAATCGTTGTGTTGTTCCTTGTGATACTAATGTTCGATTTTGTATTACATCGGCTGATGTTATTCACTCTTGATCTCTTCCTTCTTTTTGTATTAAACTTGATGCTATGAGTGGTATTTTAAGTACTGTTACTTGTAGTTTTCCTATGGTTGGTGTTTTTTATGGTCAGTGTTCTGAGATTTGTGGTGCTAATCATAGTTTTATGCCTATTTGTTTGGAGGTTTCTTTGTTGGAAAATTTTAAAGATTGATGTTATTTAATGTCTAGTTAATTTTGAGGTATTAGTATATTTTAGTATTATTCTTTTTCGAGGAGTCGGATTTATACCTTTATTGAATTAGCATAATTTAATGTATTTGTTTTAAGCGCAAAAGATTTTATTCAATTTTACTCTTTTAGTTTATATAAAATATGACTTTGAAGCAGTTAAGAATCGTAGAGTATATTTTTTATATATATATATATTAGTATTGCATACTATGTTAGGATATTTTCAAAGATTTTGATAAATAGAAACAAAGTGTTTAAGGTGTGGTTTTTTTTTTTGTTACAAAAATAATTTTACTGCTCTTAGTGTTGATACATCGAACTTTGTGATATCTGTTTTTAATTTTTATATTAGAAAATTATATATTGTTTTTTTTTTTTGTAGTTTTAATAATTTGAAGTTTTTCTGTTTCAAGTTTTATAACTTTACTACTTTTYTTTTYTTTTTTTTTTTTTAATTATAATTCTTTATAGTTTTTATTATCTAGCAATTAGTAAATTAATAAATTATGTTTTTTTTTTTAATATAAATGAATTACTAATTATCTGGTCAAATGTTTATTAAAGACTTAGGATTTATATTAAATCTGTTTTCTGCCCTATGGTTTTTTTAAATGGCAGTCTTAGCGTGAGGACATTAAAGTAGCAAAATAATTTGTGCTTTTATTGGGTTCGAGTATGAATGAAGTTTTGGCTGGTGATATTTTTTTTTTTTTTTGAATTTAATATTCATCTAAGAAGAGATGTTTATAATAAAACAAAGATAAGTCTTCGGAAATTTTATTTCTATTAAAATTTTTTTTTTTTAGTAATTTATCTAGGGAAGATTATTATGTAATTTTTTTTTACTATTTTTAATTTAAAAAATTACTCCGGAGTTAACAGAAAAACATGCCTTATGTAGTTCTTATATTTTGGTAAGTTTTACATCGATGTTGTATCTTTATTAGCTGAAGAGGAGAAATTTCAGTTTTTTAGACTGTTCTTCTTTTAATAAATAAAACGTGATATTAGTTTAATTCATCGTGAGATAGAATTGTTTATCTTGTTTATTATTTTTTTTTATCGGGATTAGTACGAAAGGAATTTCACTATAATTTTAAATTTTTTAATCTTTTTTTTAATTTTTTTTGTTTATTTTTTTCTTGTCTTAGTTTTCTTGTTTTTGATCCTTTAAAGAGTGCTTTTTTTTTGGTTCTTTCTTTAATTTTTTTGGTTTTTTTTATTTCTTTTGGTTTTTATGTTTGGTTTTCTTATTTTATTTGTTTGATTTTTTTGAGTGGTATTTTTGTTATTATTGTTTATTTTTCTAGTTTTTCTAAATATATTTATGTTAATATTAATTTTTTTCTTGTTCTTTTTGTTTTCTTGTTTTTTTTTTTTTATTCTTTTTTTTTCTTTTTAGATCCTAGTTACTATAATTCTTTAAATTTTTTTTATTATGATTTGTTTTTTTCTTTTATTTTTTGGGTTGTTTTTTGTTTGTTTTTTTTTATAAATTTTATTAGTTTTTTTCTTTGTTTTTCTGGTGCTCTTCGACTATATTAATTTTGGTTTATTAGTATAATGAGTATATTTGATTTCCAATCAAATGGTTATTAAACTATGCTATTTTAGTTTATGAAAAATGTCTAATTTGTAATTAGAAGAATTTTTAGCAACTTTCTGGTTTTTGTTTTTTATAGTACTAATCATAAAGATATTGGTAGTATTTATTTGATTTTTGGTTTATGGGCTGGTATAGTTGGTTCTGCTCTTTCTATAATTATTCGTATCGAGTTAAGTAAACCTGGTATGTTTATTGGAGATGGTCAATTATATAATTCTATTTTAACTGCTCATGCTATCTTGATAATTTTTTTTATGGTTATACCTAGTATGATTGGTGGTTTTGGTAATTGAATGGTACCTTTAATATTAGGTGCACCTGATATAAGTTTTCCTCGATTAAATAATATTAGTTTTTGATTGTTACCTGCTTCTATTTTTTTGGTTTTTTTGGCTTGTTTTGTTGATAATGGTTTGGGTACTAGTTGGACTATTTATCCTCCTTTATCTACTTCGGGTCATCCTGGTTCTAGTGTTGATTTGGCTATTTTTAGTTTACATCTTTCTGGTATTAGTTCTATTTTAGGTGGTATTAATTTTATGTGTACTGTTAAAAATTTACGTTCTAGTTCTGTTTCTCTTAATAATATGAGTTTATTTATCTGAACTATTTTTGTTACTGTTTTTTTATTGGTTTTGTCTTTACCTGTTTTAGCTGGTGCTATCACTATGTTGTTAATTGATCGTAATTTTAATGGTTCTTTTTTTGATCCTAGTTTTGGTGGTAATCCTTTGATTTATCAGCATTTGTTTTGGTTTTTTGGTCATCCAGAAGTTTATATTTTAATTTTACCTGCTTTTGGTATTATTAGTCAATGTACTTTGTATTTGACTGGTAAAAAAGAAGTTTTTGGTTATTTGGGTATGGTTTATGCTATTTTAAGTATTGGTTTAATTGGTTGTGTAGTTTGAGCTCACCACATGTATACTGTTGGTATAGATTTTGATTCTCGTGCTTATTTTACTGCTGCTACTATAGTGATTGCTGTTCCTACTGGTGTAAAAGTTTTTAGATGGTTAGCTACTTTTTTTGGTACTGTTATAGTTTATCAACCTTTGTTGTTTTGAGTTATAGGTTTTATTTTTTTATTTACTATTGGTGGTTTGACTGGTGTTATATTATCTAATTCTAGAATTGATATTATTTTACATGATACTTATTATGTAGTGTCTCATTTTCATTACGTTTTAAGTCTTGGTGCTGTTTTTGGTTTGTTTGCAGGTGTTACTTTGTGATGATCTTTTATTACTGGTTTTGTTTTAAATAAAATTTATATGTATTCTGTTTTTTTTTTATTTTTTATTGGAGTTAATATGACTTTTTTTCCTTTACATTTTGCTGGTTTACATGGTTTCCCACGAAAATATGTAGATTATCCAGATGTTTATTCTTTCTGAAATGTTTTATCTTCTTTTGGTTCTCTTATTAGTATTTTTTCTCTTTTTTTTTTTGTTTTTGTTCTATTAGAATCTTTTATTAGTTATCGTGTTTTAGTTGTTGATTACTTTAATGGTGTTAGACCTGAAAATGCTAATTTAGGTTATAATTTTTATCATAGTTTCCAAGGTGGGGTTTATTTGAGAGTGCCTCATAATTAATTGTTTTTATTTTTTATTGGTATTTTTTTTCTTTTTTACAAATTTCGACGTTTTATTTTTGTTATTATTTCTTTTGAATTTTTAATAATGGGAGTTTTTTATTTGTTTTCTTTTTTTTTTGGTTTTTTTTCTTTTTTTTATTTTTTATGTTTTAGTGTTTTTTGTAGTCTTATGGGTGTTGTTTTAATAGTTTATTTTATTAAGTTTTATGGTTGTGATTATGTTTTTTTTTAAAATCACATARTMTCATACCCCAATCGAGTGGTTAGCTTAAGTTTAAAGCACCGGATTTTTAATCCGGGGATTAATCTGCTTAAAACTGTTTTTATTTTGATTTGAAATCAAAATTTGGATTTTTCCGCAGTTTTTGTCTTTATTTTTGATTTTTTTTTATTGTTTTTTGTTTTTGTTTTTTGTTTTTGTTTTTTGTTTTGTTTTTGTTTTTTGTTCCTTTTTTTAAGTTTTCTTTTTTTTTTTTTGATTTTGGTTTTATTGTTTTTAAATTTAATTTTTATTTAAATAGTATTATTTTTTCTTTTGTTTTGATTTTGATTTCTGTTAGTGTTTTTTTTTATAGTCTTTATTATCTTAATATGGAAATTAATTTTTTTTATTATTTTTTTGTTTTACTTGTTTTTATTTGTAGTATATTTTTTTTGGTTTTTTGTGATAGTGTTTTTTTTGTTTTGCTTGGTTGAGATTTGTTAGGTATTTCTAGTTTTTTTTTAGTTCTTTTTTATAATAATTGGGATAGTTGTAGTGGTTCTATGAATACTGTCTTAACCAATCGTATAGGTGATTTTTTTATTTTTGTTTTTTTTTCTTTATCTTTTTTTACTTTTTTTAATTTTTTTAGTTTTTCTTATTTTTGTTTTTATTCTTCTTTTTTTCTTATTTTGGCTGCTTTTACCAAGAGTGCTCAGTTTCCTTTTGGTGGTTGATTACCTAAGGCGATGAGTGCTCCTACTCCTGTTAGTTCTTTAGTACATAGTAGTACTCTTGTTACTGCTGGTATTGTTTTGATGATTAAATTTAATGTTATTATTATGAGTTCTTTTCTTTTGAAGTTGGTTCTTATTTCTGGTGTTTTTACTATGTTTTTTTCTAGTTTTTGTGCTTTATATGAGAATGATTTAAAGAAGGTTGTTGCTCTTAGTACTTTGTCTCAAATGGGTCTTTCTATGGTTTCTTTTGGTTTTGGTTTAAGTTTTCTTTGTTATGTTCATTTATTAAGTCATGCTATTTTTAAGAGTTGTCTTTTTATACAGATTGGTTATTTAATTCATTGTTCTTTTGGCCAACAGGATGGTCGTGGTTATTCTTTTGGTAATTTACCTTATTTTATTCAGCTTCAGATTTTGATTACTCTTTTTTGTTTGTGTGGTTTGTTTTTTTTGAGTGGTTCTGTTAGCAAAGATTATATTCTTGTTTATTTTTTTTCTAATTATTTTATGTTGTTTTTTTCTTTTTTTTTTTTTATTTCTGTTTTTATTACTTTTTTATATAGTTATCGTATTTGAAGTAGTCTTTTTTTAACTTTTTTTAATTCTTTATATTATAGCTGTAGTAGTTTTTTATTTTTTTTTACTAGTGTTCCTTTAGTTTTTTTTTCTTTGTTTTTTATTTGGTGGTTGAATCTTAATTTTTTTAGAATTCCTGTTGTTTTTGTTTATGTTGATTTTTATTTTTTTTTTTTTTTTATTTTWTTGTTTTTTTTTTTTTWTTTTATTGTTTTCAAGTTTTTATCTTTTTCTGTTTATTGTTTTTTGATAGATTATTTTCCTATTTTATTTACTCGTCTTTTTTATGATTTTAAGTTTTTTGATTTGTTTTTGAATAAGTTAAATTTTACTTTTTTTTCTTTTTTTTCTTTTTCTAGTTTTATTTCTGTATCTTCTTATTTTAATAAGTTTAATTTTTTAGTTGTTTTCATTTTTCTTATTTTTATTGTTTTTTAGATATCTAATTTATTTTTTTAGTTTTTTGAAGTTTTTTTTTTTGTTGWTTTTTTTTTTTTTTTWTGATTTTTTTTTTTTGTTTTTTTYTTTTGCTTTTTGTTTTTTTTGTTTTWGTTTTTTTTGTTGGTCTGGTAATTTTTTTTTAATTGATTCTTATTTTTATGTTGCTGTTTGTTTTATATCTGTTTTTATTTTTTCTTTGGTTTTGGTTTCTGAGCGTCATCGTGTTATTGTTTTTTTTTCTAAGGTTCTTTTAATTATTTCTTTTTTTTTTTTTTTTTCTTATAGTGTTTTTTATTTGTATGTTTTTTTTGAGCTTTCTATGGTTCCTATTATTATTTTAATTCTTGGTTATGGTTATCAGATTGAGAAGGTTAATTCTTTTTTTTATCTTGTTTTTTACGCTACTTTTTGTAGTGTTCCTTTTCTTTTTGTTTATTTTAGTTTGGATTTTTTTTTTGTTGTTCCTTATTTTGATTGTTTTATTTCTTGAGAGATGGTTTTTATTATTAGTTTGGCTTTTATAATGAAATTTCCTGTTTTTTTTTTACATCTTTGGTTGCCTAAAGCTCATGTTGAAGCTCCTACTTCTGCTAGTATTTTGTTAGCTGGTTTGTTATTGAAGTTTGGTACTGTTGGTTTTGTTCGTATTATAAAGAGTCTTAGTTATTGTCATATTAATTATTGGTTTTTTTTTTCAGTTTTGGGTATGTTTATTTCTTGTTTTGTTTGTGTTTTTCAGAGTGATTTTAAGTCTTTAGCTGCTTACTCTTCTGTTGTTCATATGAATTTTTTGTTGTTTTTTCTTTTGTTTTTTGGTTTATATTCTAAAACTGGTAGTTTTTTAGTAATGGTTTCTCATGGATATACTTCTTCTGTTATGTTTTATTTTATTGGTGAGTTTTATCGTTCTTTAGGTAGTCGAATGATTTATTTTTTGAATAGTTTTATGTCTTCTAGTTTTATTTTTTCTTTTTTAATTTCTTTGGTTTTTTTATCTAATTGTGGTATACCTCCCTCTATTTCTTTTTTTTCTGAGTTTTTTTCTTTTTCTGGTTTTTTTTCTTTGTTTTATAATGTTTTTTTTTTGGTTTTTTTTTATTTTTTTGTTTCTTTTTATTATTGTGTTTATATTATTGTTATTTCTTTTTTAGGTAAGAAGTTTTTTTTTTTTAAGAGTTGATTTTTTTTTTGATCTCTTCCTTTAATTTTTTTTTGTTTTAATGTTTTTAGTTTTTTTTTGTTTTTTTAATAGATTTAAGTTAAGTTAAACTATTAGTCTTCAAAACTAAAAATTTTATCTATAAGGTATTTAGTAGGAATTTTCTATATCCAATTGCGGTTTGGAAGTTTTTTTACCTTAACAAATTTTAGGCGAGTCTTCTAAACTTGTTTTGGGTTTTCCCGTTTGTTTTTTAAGTTTTTTCATAATTTCCATGTTTTAAGCTTTTCCACTTATCCTTTTTTTATGTTTATTTCTTTAAGTTCTCTTTTTTCTTCTTTTGTTGTTTTTTTCAAGTTTGGTATTTTCTTTTTTCTTTTTTTTTCTTTTTTTTCTTTTTTATTTCTTATTTTTTGTTGGTTTAAAGATATTTGTATGGAGGGTCTTTGTGGTTATCATAATTTTTATGTTATAGATGGTTTTAAGTTTGGTTTTGTTTTGTTTATTTTTAGTGAATTTATGTTTTTTTTTAGTATTTTTTGGTTTTATTTTGATTCTGCTTTGGTTCCTGCTCATGAGATTGGTTGTGGCTGGGGGTTTTTTGGTTTGGATAAGATTAATCCTTTTGGGGTCCCTCTTTTGAATACTGTTATTCTTCTTAGTAGTGGTGTTACTGTTACTTGGTCTCATTATTGTCTTCTGAATAATTTTTATTGTTTAGATGGTTTAATTTTGACTATTCTTCTTTCTTTTATTTTTATCTTGGTTCAGTTTTTCGAGTATAAGAGTTCTAGTTTTTCTATCTCTGATGGTGTTTATGGTAGTATTTTTTATTTTTCTACTGGTTTTCATGGTTTTCATGTTATTTTAGGTTCTGTTTTTCTTACTTATAATCTTTTTCGTTTTTTATTTTATCATTTTAATTATTCTCATCATTTAGGTTATGAGTTTTCTATTTTATATTGGCATTTTGTAGATGTTGTTTGGTTATTTTTATTTGTTTTTGTTTATTGGTGAGGTTATTAGGTTTTATTTTTACTTTTTGGATTTTTTTAATTTTTTTGATTTTTTTCTTTTTGTTTTTGTTTTACAGTTTATTTTTTGTCAAAAGGATAGTTTAATTAATGTTTTTTTTAATAAGTTTTTTTCTTATTTAGTTGGTGTTTTTTCTTATAATTCTTCTTGTTTCATTAGATATATTTTTTCTTCTTTTATTTTTGTTTTTTTGTTGATTTGTTGTTTTGGTGGTTATTTTAGTTATTCTTTTTGTCCTTTAGGTATTATTGAGTTTACTTTTTTTTTTTCTTTTGTTTCTTGATTTTCCACTTTTTTGTTTTTGATTTCTAGTCAGAAGTTTTCTGTTTATATAAAGAAGTCTGGTGATGGTTTTTTTAAGACTTTTTTTTTGTTATTTGTTGAGATTATTAGTGAGTTTAGTCGCCCTATTGCTTTGAGTGTTCGTTTGTTTGCTAATATTATAGTTGGTCATGTTATTAGTGCTTGTTTTTATGTTTTTTTTGAGTGTGTTTTTGGTTTTTCTTTTTTAATTGTTTTTGCTATTGTTTTTGAGTGTTTTGTTTTTATTTTGCAGAGTTATATTTTTTCTCGTTTAATTTATTTATATATTAACGAGTAGCTTTTTAGTTTATTTAAAATTTTTACTTGTGGTGTAAAAGAAATTTGAGCTTTGTAAGTTAGTTTAAGTAGAATTTTTGTTTTTGGTACAAATGGTTATCTTACATTGAGGATTATTTTAATTTAGAATATTTAGCTGTTAACTAAAAGGTCTATCTTCATAAGAGTTTAGTTTATATTTAAAATATTAAATTGTAAATTTAAAGTTTTTTGCTCTTGCAGTAATTAGTTTAATTAAAATATAACATTTGGATTGTTAAGTTTTTTTACTGATTTTTCTTTTATTTTTTTGTTATTATTGTTTTTTTTTTAAATTGTTTTATTTGTAATATTGTTTTTTGATGGAGTATTTTTTTTTTAATGACTCTTGTTTTTGTTTTTTTAAATTTTAATAATTCTTATTCTTCTATTAATTATTTTATTTTTCAGGAGTTTCTTGGTTTGCTTTTTGTTTTTTTTTCTTTTGGTGTTCTTCAATTTTTTATTATTTTATTAAAAGTTGGTGTTTCCCCTTTTCATTTTTGGTGTTTAAATATTTTTAATGGTCTTAGAGGTTTTAGTACTTTTTGATTTCTTACTTTCCAGAAGTTACCCTATTTTCCTGTTTTTTCTTTTATTTTCGATTATAGTTTTTTTTTTTTTCTTGTTTTTGGTATTATTTTTTGTTATTTTAATCTTTTTTTTTGTAAATCTTTTAAGAGCATAGTTTTTATTTCTTCTGTTGAGTCTTTTAATTGGTTGTTGATTTCTCTTTTTTCTTCTTTGTTTTCTGGTTTTTTTTTGTTTCTTTATTATGTTTTTGTTATGTTTTTTTTGTTGGATTATAGTTCTACTAAAGGTTATGATTTTTATAATTGGGAGTTGGTTTTTCTTTTTATAAATTTTCCTATGACCATTACTTTTTTTATTAAAATTTTTTCTATTATTTTTTTTTTTAATATTAGTTCTTTCTATTTGTTGTTTGTTTTATTTTTAATGGTCTTTTCTGTTTTTAGTTTTGGTTTTTGGTTTTTTAATGTTGGTTTAAAATTTAGTTATTATGGTTTTTATAATTTTAGTTTTTTTTATTTTGTTTTTTTTCCTTTGATGTTTTTTTGTCTTTTTTAAAAGAGTTTTAGTTTATATAGAATATATCACTTACAATGATGGGGTTTAAACTCTTACCAATTTAGTAAAATTTTATTATATTGCTTTGATATGGCAAAGTTCTTTTTGATTTGGTATTTTTTGTTTTGTTTTTAGTAGCTCTTTTTTCTTTTTTGTTTGCTTTTTTTTTTTATTTGTTTGTTTATTTTGCTTCTTTTTTTGATTTTTATTTTTGTAAATCTTCTTCTTTTGAGAGTGGTTTTATGAGTGTTGGTTTAATTCAGAATTCTTTTAGAATTCACTTTTTTGTTATTATAATCATGTTTGTTGTTTTTGATTTGGAGATTGTTATTTTTATTGGTATTCTTATTTCTGATTTAAATTCTTTTGTTTGTTTTTTTTTTTTGTTTTTTTTTTTGTTCTTGTTTTTTTATATGGAGTGGTATTATGGTAAGCTTGTTTGGAATTTTTAATAGTAAAAAACTTTATTATAATTTAGTATATCTCGTTGTCGTTGAGAAGGTTTTAAGTTTTATCTTATTATTATATTTTTTTTTTTTCTTGTTTTTAGTATCAAAAGCCGATTGGGGTTTTGATATATTATATATTATATATTATAAAAATAATATAAATATAATATATTTATTAATTATATTTATATATAAATAATTATATTTATATATATAAATAATTATATTTATATTATTTTTATTATGTATGTATGTATATTTGTGTTGATATTAATTAGTTAATATCATATCCTTTATTTAGGATAATTGTTTGAGGAGAATTTTATTAATTAGGTAAACTTGTTTCATTTAAGCTGATAAACTTTGAACTTTTTTAAGTTTCAAAAGTTTCAGGAAAACAAGTTTACCTAATTAATGATTTTATTTTAATTGAAATTATATGTCTATAAGTCCAATTAAAATAAAATTTTGTAGTAWAATTGTATNNNNNNNNNNNNNNNNNNNNNNNNNNNNNNNNN
>Japan_Human_Rk5-12
GTCGTTTATTTTTCGATTTTTTTATTTATGATTTTGTTGGTTTTTTTTGTTGTTTTTTTTGTTATGCAGAGTATTGCTTTTATTACTTTATATGAGCGTCATTTGTTGGGTCTTAGTCAATCTCGACTTGGTCCTACAAAGGTAGGTTTTTTTGGTGTTTTACAGGCTATTGTAGATGGAGTTAAGCTTTTAAGTAAAGAACAATTTTTACCTTATAATTCTTCTTTTTTTTTTTTTTTATTTGTTCCTTCTGTTTCTTTTTGTTTGATATATTTAGAGTGGTTTGTTCTTCCTTTTTTTTTTGATTTTTTTACTTTCAATTATTCTGTTTTGTTTTTTCTTTGTTTGATTGGTTTTTCTGTTTATACTACTTTAATTTCTGGAATTGTTTCTAAGTCTAAGTATTCTATAATTGGCTCCATTCGTGCTAGTAGTCAGAGTATTTCTTATGAGATTTCTTTTACTTTTTTTGTTTTCTGTGTTGTTCTTCATGTTGGTGTTTTTAGTTTTTTTAGTTTTTTTAGTCTTAGTATAATTGTTCTTTTTTTTCCTTTTCTTATTATGATTATTGGTGAGCTTAATCGTGCTCCTTTCGATTTTTCTGAGGGTGAGAGTGAACTTGTTAGTGGTTACAATATTGAATATTCTAGTGTTGCTTTTGTTCTTTTGTTTTTGAGCGAGTATGGTGTTTTGATTTTTTTTTGTGTTCTTTTTTCTTTTTTATTTTTTGGCGGTTCTGTTTTTATGTCTTTTTTCATTTTTTCTCTTTTGATTTTTATTCGTAGTTCTTTCCCTCGTTATCGTTATGATATGATGATAGGTTTTTTTTGATTTATTATGTTACCTATTTCTATGATTTTGTTTTTATTTTTTTGTTTGTTATTTTTTTAGGGATTTAGTTTATATTAAAATGTTTGTTTTGCATACAAAAGAATTTTTTCTCTGGATTTTTTTTTTTAGTTTATAGATTTGATTATGGTCATTGTAATGATAAAATGGTGTTATATAATTTTTAATCACTTGAGTGGACAATGTTTTTCTATCCCGGCAATGTATTGCTTGTATAAACTCAGTACCAGAATAATCGGATAGACTGAGTAAGCTTATACCCTAAATGTGTTTTGGCCATGGTTTTTTTTTTGATTTTTTTACAACTGTTTAGTGCAATGTGCAGTTTTTTTTTGTTGTTTTATCTTGGTCAATAAGATTAGACAAATGACCTGGATTAGTACCCAGTTAATCTAAATTTAAAAGTTGCAGGAGTAAAGTAATATTTAAACTGTAATAATATTGGCGGATTTTTTAATTATCTTTGGAGGTTGAGCTGTAATTGAGAACCCTCATTATCAGCTTTGATTTTTGTCGCATGTATGATCGTTTATGTCCTTCTTAAAGAGGTGCATTAAAGATTATTTGGTGTTTAATTAATGATATCTATTAAAACAGATAAATACCTGGTATATATCAAAGTTTTCGTTTGACCTACAATATCTTATGTTTCGGATAAGGAGGAGAGATTTTCCTTTGAAGTTGTAAAAGACAGTAAATGCTTTTTAATGTAGCATTGAAGTATTTAGAGAAATCGTACAAATCATCCATCAATTGCCCACAGGGGAGTAAGTTGTAGTAAAGTAGGTGTAGGGGAATCTGTACCTAGTTTAAGTTGGTTATATTTTAATAATTTGGTTTTTTTCCAAGTGTTTTTTCCTTCTTTAATAAGTTAGTATATTTTAGTACATTGGGTTCATATCCTAAAGGAGAATTTTCACTTATTTTTTATTGTTTTTTTTATTTAATTTTTTCTTTTTTAAGGGGGTATCTTTAAGGTTTTTGGGAGTTATTAGTATAAGAAGTATTTTTAATTGCAAATTAAAAGGTTAATGGCTTTTTTTGTTCTTTTAAGTTTTTAAATGTCCCTGTTAGTTTTTCTTTATCTGTTTTTTGAAATTTTGGTAGTATTTTGGGTATGGTTCTTTTTTTTCAGATTTTTAGTGGTTTGTTTTTATCTTTTTATTATATTGCTGATGGTTTTAATTCTTTTTCTAGTGTTCAGTATATTATAAGTGATGTTAATTTTGGTTGGGTTTTTCGTATTTTGCATTTTAATGGTGCTAGTTTATTTTTTTTTTTTTTGTATTTGCATTTTTTCAAGGGTCTTTTTTTTTGTAGTTATCGTTTGTCTGGTACTTGAATTATTGGTTTAACTATTTTTTTTTTTGTTATAATGGAGGCTTTTATAGGTTATGTTTTAGTTTGAGCTCAGATGAGTTTTTGGGCTTCTGTTGTTATTACCAGTCTTTTAAGTGTTATTCCTTATTTTGGTTTTTCTATTGTTTATTGAATTTGGAGTGGTTTTTCTGTTGTTAATTCTACTCTTAAGTTTTTTTTTGTTATTCATTTTTTAATGCCTTGATTGGTTTTTCTTTTAGTTTTTGTTCATTTGTTTTTTTTACATTCTACTGGTAGGACTTCTGTTTTATATTGTCATGGTGATTATGATAAAATTAGTTTTTTTCCTTATTATTTTTATAAAGATTCTTATAATTTGGTTGTTTTTTTTCTTTTTTTTATTTTTTCTTTTTTTTTTCCTTTTTTACTTGGTGATCCTGAAATGTTTGTTGAGTCTGATCCAATGGTTAGACCTGTACATATTGTTCCTGAGTGATATTTTTTGTTTGCTTATGCTATTTTGCGTGCTATCCCTAATAAAGTTTTAGGTGTTTTTTTTCTTGTTTTCAGTATTTTTATTTTTTATTTTTATGTTTTTTTTAATAATTATTATAGTGTTCTTGATAATTTGAATTTTTTTTTAGTTGTTTTTTTTATTTTGGTTTCTGTTTTTTTAAGTTGATTAGGTCAGTGTCATGTTGAATATCCTTTTATTGATTTGAGAGTTGTTTTTTCTTTTTTGTATTTTTTTTTTGCTTTTTTAATTGTTTTCTCTCGATTTTTAACTAAATTTATTTTTTCTTAGTAAACTTAGTATAATTTATTATATTGGATTTAGGATCCTGGGATTTTTGTTTACTTTTAATTATTTTCAAGGTTACATGATAGGTTTTTCTAATAATTATCTTTGTAGATATATGGATTGGTTTCATAATTTTAATTGTAGTCTGTTATTTGGTGTTTTATTTTTTGTTTTTATGGTTATTGTTAATCTTTTTGTTAATTCTTATTATTTTAAGAGTCATAATATTGAGTATCAGTTTGGTGAGTTTTTATGTAGTTTGCTACCTTTATTTATTTTGGTTTTTCAAATGTTTCCTTCTTTATCTTTGTTGTATTTTAGTGGTTTGTCTTATTTAGATAGTAGTTTAACTGTTAAAGTTGTTGGTCATCAATGGTATTGAAGTTATGATTATAGGGATATCGGTATTGAGTTTGATTCTTACATGAAGTCTATTGATTCTTTATTGATTGGTGAGCCTCGTTTATTAGAAGTTGATAATCGTTGTGTTGTTCCTTGTGATACTAATGTTCGATTTTGTATTACATCGGCTGATGTTATTCACTCTTGATCTCTTCCTTCTTTTTGTATTAAACTTGATGCTATGAGTGGTATTTTAAGTACTGTTACTTGTAGTTTTCCTATGGTTGGTGTTTTTTATGGTCAGTGTTCTGAGATTTGTGGTGCTAATCATAGTTTTATGCCTATTTGTTTGGAGGTTTCTTTGTTGGAAAATTTTAAAGATTGATGTTATTTAATGTCTAGTTAATTTTGAGGTATTAGTATATTTTAGTATTATTCTTTTTCGAGGAGTCGGATTTATACCTTTATTGAATTAGCATAATTTAATGTATTTGTTTTAAGCGCAAAAGATTTTATTCAATTTTACTCTTTTAGTTTATATAAAATATGACTTTGAAGCAGTTAAGAATCGTAGAGTATATTTTTTATATATATATATATTAGTATTGCATACTATGTTAGGATATTTTCAAAGATTTTGATAAATAGAAACAAAGTGTTTAAGGTGTGGTTTTTTTTTTTGTTACAAAAATAATTTTACTGCTCTTAGTGTTGATACATCGAACTTTGTGATATCTGTTTTTAATTTTTATATTAGAAAATTATATATTGTTTTTTTTTTTTGTAGTTTTAATAATTTGAAGTTTTTCTGTTTCAAGTTTTATAACTTTACTACTTTTYTTTTYTTTTTTTTTTTTTAATTATAATTCTTTATAGTTTTTATTATCTAGCAATTAGTAAATTAATAAATTATGTTTTTTTTTTTAATATAAATGAATTACTAATTATCTGGTCAAATGTTTATTAAAGACTTAGGATTTATATTAAATCTGTTTTCTGCCCTATGGTTTTTTTAAATGGCAGTCTTAGCGTGAGGACATTAAAGTAGCAAAATAATTTGTGCTTTTATTGGGTTCGAGTATGAATGAAGTTTTGGCTGGTGATATTTTTTTTTTTTTTTGAATTTAATATTCATCTAAGAAGAGATGTTTATAATAAAACAAAGATAAGTCTTCGGAAATTTTATTTCTATTAAAATTTTTTTTTTTTAGTAATTTATCTAGGGAAGATTATTATGTAATTTTTTTTTACTATTTTTAATTTAAAAAATTACTCCGGAGTTAACAGAAAAACATGCCTTATGTAGTTCTTATATTTTGGTAAGTTTTACATCGATGTTGTATCTTTATTAGCTGAAGAGGAGAAATTTCAGTTTTTTAGACTGTTCTTCTTTTAATAAATAAAACGTGATATTAGTTTAATTCATCGTGAGATAGAATTGTTTATCTTGTTTATTATTTTTTTTTATCGGGATTAGTACGAAAGGAATTTCACTATAATTTTAAATTTTTTAATCTTTTTTTTAATTTTTTTTGTTTATTTTTTTCTTGTCTTAGTTTTCTTGTTTTTGATCCTTTAAAGAGTGCTTTTTTTTTGGTTCTTTCTTTAATTTTTTTGGTTTTTTTTATTTCTTTTGGTTTTTATGTTTGGTTTTCTTATTTTATTTGTTTGATTTTTTTGAGTGGTATTTTTGTTATTATTGTTTATTTTTCTAGTTTTTCTAAATATATTTATGTTAATATTAATTTTTTTCTTGTTCTTTTTGTTTTCTTGTTTTTTTTTTTTTATTCTTTTTTTTTCTTTTTAGATCCTAGTTACTATAATTCTTTAAATTTTTTTTATTATGATTTGTTTTTTTCTTTTATTTTTTGGGTTGTTTTTTGTTTGTTTTTTTTTATAAATTTTATTAGTTTTTTTCTTTGTTTTTCTGGTGCTCTTCGACTATATTAATTTTGGTTTATTAGTATAATGAGTATATTTGATTTCCAATCAAATGGTTATTAAACTATGCTATTTTAGTTTATGAAAAATGTCTAATTTGTAATTAGAAGAATTTTTAGCAACTTTCTGGTTTTTGTTTTTTATAGTACTAATCATAAAGATATTGGTAGTATTTATTTGATTTTTGGTTTATGGGCTGGTATAGTTGGTTCTGCTCTTTCTATAATTATTCGTATCGAGTTAAGTAAACCTGGTATGTTTATTGGAGATGGTCAATTATATAATTCTATTTTAACTGCTCATGCTATCTTGATAATTTTTTTTATGGTTATACCTAGTATGATTGGTGGTTTTGGTAATTGAATGGTACCTTTAATATTAGGTGCACCTGATATAAGTTTTCCTCGATTAAATAATATTAGTTTTTGATTGTTACCTGCTTCTATTTTTTTGGTTTTTTTGGCTTGTTTTGTTGATAATGGTTTGGGTACTAGTTGGACTATTTATCCTCCTTTATCTACTTCGGGTCATCCTGGTTCTAGTGTTGATTTGGCTATTTTTAGTTTACATCTTTCTGGTATTAGTTCTATTTTAGGTGGTATTAATTTTATGTGTACTGTTAAAAATTTACGTTCTAGTTCTGTTTCTCTTAATAATATGAGTTTATTTATCTGAACTATTTTTGTTACTGTTTTTTTATTGGTTTTGTCTTTACCTGTTTTAGCTGGTGCTATCACTATGTTGTTAATTGATCGTAATTTTAATGGTTCTTTTTTTGATCCTAGTTTTGGTGGTAATCCTTTGATTTATCAGCATTTGTTTTGGTTTTTTGGTCATCCAGAAGTTTATATTTTAATTTTACCTGCTTTTGGTATTATTAGTCAATGTACTTTGTATTTGACTGGTAAAAAAGAAGTTTTTGGTTATTTGGGTATGGTTTATGCTATTTTAAGTATTGGTTTAATTGGTTGTGTAGTTTGAGCTCACCACATGTATACTGTTGGTATAGATTTTGATTCTCGTGCTTATTTTACTGCTGCTACTATAGTGATTGCTGTTCCTACTGGTGTAAAAGTTTTTAGATGGTTAGCTACTTTTTTTGGTACTGTTATAGTTTATCAACCTTTGTTGTTTTGAGTTATAGGTTTTATTTTTTTATTTACTATTGGTGGTTTGACTGGTGTTATATTATCTAATTCTAGAATTGATATTATTTTACATGATACTTATTATGTAGTGTCTCATTTTCATTACGTTTTAAGTCTTGGTGCTGTTTTTGGTTTGTTTGCAGGTGTTACTTTGTGATGATCTTTTATTACTGGTTTTGTTTTAAATAAAATTTATATGTATTCTGTTTTTTTTTTATTTTTTATTGGAGTTAATATGACTTTTTTTCCTTTACATTTTGCTGGTTTACATGGTTTCCCACGAAAATATGTAGATTATCCAGATGTTTATTCTTTCTGAAATGTTTTATCTTCTTTTGGTTCTCTTATTAGTATTTTTTCTCTTTTTTTTTTTGTTTTTGTTCTATTAGAATCTTTTATTAGTTATCGTGTTTTAGTTGTTGATTACTTTAATGGTGTTAGACCTGAAAATGCTAATTTAGGTTATAATTTTTATCATAGTTTCCAAGGTGGGGTTTATTTGAGAGTGCCTCATAATTAATTGTTTTTATTTTTTATTGGTATTTTTTTTCTTTTTTACAAATTTCGACGTTTTATTTTTGTTATTATTTCTTTTGAATTTTTAATAATGGGAGTTTTTTATTTGTTTTCTTTTTTTTTTGGTTTTTTTTCTTTTTTTTATTTTTTATGTTTTAGTGTTTTTTGTAGTCTTATGGGTGTTGTTTTAATAGTTTATTTTATTAAGTTTTATGGTTGTGATTATGTTTTTTTTTAAAATCACATAATATCATACCCCAATCGAGTGGTTAGCTTAAGTTTAAAGCACCGGATTTTTAATCCGGGGATTAATCTGCTTAAAACTGTTTTTATTTTGATTTGAAATCAAAATTTGGATTTTTCCGCAGTTTTTGTCTTTATTTTTGATTTTTTTTTATTGTTTTTTGTTTTTGTTTTTTGTTTTTGTTTTTTGTTTTGTTTTTGTTTTTTGTTCCTTTTTTTAAGTTTTCTTTTTTTTTTTTTGATTTTGGTTTTATTGTTTTTAAATTTAATTTTTATTTAAATAGTATTATTTTTTCTTTTGTTTTGATTTTGATTTCTGTTAGTGTTTTTTTTTATAGTCTTTATTATCTTAATATGGAAATTAATTTTTTTTATTATTTTTTTGTTTTACTTGTTTTTATTTGTAGTATATTTTTTTTGGTTTTTTGTGATAGTGTTTTTTTTGTTTTGCTTGGTTGAGATTTGTTAGGTATTTCTAGTTTTTTTTTAGTTCTTTTTTATAATAATTGGGATAGTTGTAGTGGTTCTATGAATACTGTCTTAACCAATCGTATAGGTGATTTTTTTATTTTTGTTTTTTTTTCTTTATCTTTTTTTACTTTTTTTAATTTTTTTAGTTTTTCTTATTTTTGTTTTTATTCTTCTTTTTTTCTTATTTTGGCTGCTTTTACCAAGAGTGCTCAGTTTCCTTTTGGTGGTTGATTACCTAAGGCGATGAGTGCTCCTACTCCTGTTAGTTCTTTAGTACATAGTAGTACTCTTGTTACTGCTGGTATTGTTTTGATGATTAAATTTAATGTTATTATTATGAGTTCTTTTCTTTTGAAGTTGGTTCTTATTTCTGGTGTTTTTACTATGTTTTTTTCTAGTTTTTGTGCTTTATATGAGAATGATTTAAAGAAGGTTGTTGCTCTTAGTACTTTGTCTCAAATGGGTCTTTCTATGGTTTCTTTTGGTTTTGGTTTAAGTTTTCTTTGTTATGTTCATTTATTAAGTCATGCTATTTTTAAGAGTTGTCTTTTTATACAGATTGGTTATTTAATTCATTGTTCTTTTGGCCAACAGGATGGTCGTGGTTATTCTTTTGGTAATTTACCTTATTTTATTCAGCTTCAGATTTTGATTACTCTTTTTTGTTTGTGTGGTTTGTTTTTTTTGAGTGGTTCTGTTAGCAAAGATTATATTCTTGTTTATTTTTTTTCTAATTATTTTATGTTGTTTTTTTCTTTTTTTTTTTTTATTTCTGTTTTTATTACTTTTTTATATAGTTATCGTATTTGAAGTAGTCTTTTTTTAACTTTTTTTAATTCTTTATATTATAGCTGTAGTAGTTTTTTATTTTTTTTTACTAGTGTTCCTTTAGTTTTTTTTTCTTTGTTTTTTATTTGGTGGTTGAATCTTAATTTTTTTAGAATTCCTGTTGTTTTTGTTTATGTTGATTTTTATTTTTTTTTTTTTTTTATTTTATTGTTTTTTTTTTTTTATTTTATTGTTTTCAAGTTTTTATCTTTTTCTGTTTATTGTTTTTTGATAGATTATTTTCCTATTTTATTTACTCGTCTTTTTTATGATTTTAAGTTTTTTGATTTGTTTTTGAATAAGTTAAATTTTACTTTTTTTTCTTTTTTTTCTTTTTCTAGTTTTATTTCTGTATCTTCTTATTTTAATAAGTTTAATTTTTTAGTTGTTTTCATTTTTCTTATTTTTATTGTTTTTTAGATATCTAATTTATTTTTTTAGTTTTTTGAAGTTTTTTTTTTTGTTGATTTTTTTTTTTTTTTWTGATTTTTTTTTTTTGTTTTTTTYTTTTGCTTTTTGTTTTTTTTGTTTTAGTTTTTTTTGTTGGTCTGGTAATTTTTTTTTAATTGATTCTTATTTTTATGTTGCTGTTTGTTTTATATCTGTTTTTATTTTTTCTTTGGTTTTGGTTTCTGAGCGTCATCGTGTTATTGTTTTTTTTTCTAAGGTTCTTTTAATTATTTCTTTTTTTTTTTTTTTTTCTTATAGTGTTTTTTATTTGTATGTTTTTTTTGAGCTTTCTATGGTTCCTATTATTATTTTAATTCTTGGTTATGGTTATCAGATTGAGAAGGTTAATTCTTTTTTTTATCTTGTTTTTTACGCTACTTTTTGTAGTGTTCCTTTTCTTTTTGTTTATTTTAGTTTGGATTTTTTTTTTGTTGTTCCTTATTTTGATTGTTTTATTTCTTGAGAGATGGTTTTTATTATTAGTTTGGCTTTTATAATGAAATTTCCTGTTTTTTTTTTACATCTTTGGTTGCCTAAAGCTCATGTTGAAGCTCCTACTTCTGCTAGTATTTTGTTAGCTGGTTTGTTATTGAAGTTTGGTACTGTTGGTTTTGTTCGTATTATAAAGAGTCTTAGTTATTGTCATATTAATTATTGGTTTTTTTTTTCAGTTTTGGGTATGTTTATTTCTTGTTTTGTTTGTGTTTTTCAGAGTGATTTTAAGTCTTTAGCTGCTTACTCTTCTGTTGTTCATATGAATTTTTTGTTGTTTTTTCTTTTGTTTTTTGGTTTATATTCTAAAACTGGTAGTTTTTTAGTAATGGTTTCTCATGGATATACTTCTTCTGTTATGTTTTATTTTATTGGTGAGTTTTATCGTTCTTTAGGTAGTCGAATGATTTATTTTTTGAATAGTTTTATGTCTTCTAGTTTTATTTTTTCTTTTTTAATTTCTTTGGTTTTTTTATCTAATTGTGGTATACCTCCCTCTATTTCTTTTTTTTCTGAGTTTTTTTCTTTTTCTGGTTTTTTTTCTTTGTTTTATAATGTTTTTTTTTTGGTTTTTTTTTATTTTTTTGTTTCTTTTTATTATTGTGTTTATATTATTGTTATTTCTTTTTTAGGTAAGAAGTTTTTTTTTTTTAAGAGTTGATTTTTTTTTTGATCTCTTCCTTTAATTTTTTTTTGTTTTAATGTTTTTAGTTTTTTTTTGTTTTTTTAATAGATTTAAGTTAAGTTAAACTATTAGTCTTCAAAACTAAAAATTTTATCTATAAGGTATTTAGTAGGAATTTTCTATATCCAATTGCGGTTTGGAAGTTTTTTTACCTTAACAAATTTTAGGCGAGTCTTCTAAACTTGTTTTGGGTTTTCCCGTTTGTTTTTTAAGTTTTTTCATAATTTCCATGTTTTAAGCTTTTCCACTTATCCTTTTTTTATGTTTATTTCTTTAAGTTCTCTTTTTTCTTCTTTTGTTGTTTTTTTCAAGTTTGGTATTTTCTTTTTTCTTTTTTTTTCTTTTTTTTCTTTTTTATTTCTTATTTTTTGTTGGTTTAAAGATATTTGTATGGAGGGTCTTTGTGGTTATCATAATTTTTATGTTATAGATGGTTTTAAGTTTGGTTTTGTTTTGTTTATTTTTAGTGAATTTATGTTTTTTTTTAGTATTTTTTGGTTTTATTTTGATTCTGCTTTGGTTCCTGCTCATGAGATTGGTTGTGGCTGGGGGTTTTTTGGTTTGGATAAGATTAATCCTTTTGGGGTCCCTCTTTTGAATACTGTTATTCTTCTTAGTAGTGGTGTTACTGTTACTTGGTCTCATTATTGTCTTCTGAATAATTTTTATTGTTTAGATGGTTTAATTTTGACTATTCTTCTTTCTTTTATTTTTATCTTGGTTCAGTTTTTCGAGTATAAGAGTTCTAGTTTTTCTATCTCTGATGGTGTTTATGGTAGTATTTTTTATTTTTCTACTGGTTTTCATGGTTTTCATGTTATTTTAGGTTCTGTTTTTCTTACTTATAATCTTTTTCGTTTTTTATTTTATCATTTTAATTATTCTCATCATTTAGGTTATGAGTTTTCTATTTTATATTGGCATTTTGTAGATGTTGTTTGGTTATTTTTATTTGTTTTTGTTTATTGGTGAGGTTATTAGGTTTTATTTTTACTTTTTGGATTTTTTTAATTTTTTTGATTTTTTTCTTTTTGTTTTTGTTTTACAGTTTATTTTTTGTCAAAAGGATAGTTTAATTAATGTTTTTTTTAATAAGTTTTTTTCTTATTTAGTTGGTGTTTTTTCTTATAATTCTTCTTGTTTCATTAGATATATTTTTTCTTCTTTTATTTTTGTTTTTTTGTTGATTTGTTGTTTTGGTGGTTATTTTAGTTATTCTTTTTGTCCTTTAGGTATTATTGAGTTTACTTTTTTTTTTTCTTTTGTTTCTTGATTTTCCACTTTTTTGTTTTTGATTTCTAGTCAGAAGTTTTCTGTTTATATAAAGAAGTCTGGTGATGGTTTTTTTAAGACTTTTTTTTTGTTATTTGTTGAGATTATTAGTGAGTTTAGTCGCCCTATTGCTTTGAGTGTTCGTTTGTTTGCTAATATTATAGTTGGTCATGTTATTAGTGCTTGTTTTTATGTTTTTTTTGAGTGTGTTTTTGGTTTTTCTTTTTTAATTGTTTTTGCTATTGTTTTTGAGTGTTTTGTTTTTATTTTGCAGAGTTATATTTTTTCTCGTTTAATTTATTTATATATTAACGAGTAGCTTTTTAGTTTATTTAAAATTTTTACTTGTGGTGTAAAAGAAATTTGAGCTTTGTAAGTTAGTTTAAGTAGAATTTTTGTTTTTGGTACAAATGGTTATCTTACATTGAGGATTATTTTAATTTAGAATATTTAGCTGTTAACTAAAAGGTCTATCTTCATAAGAGTTTAGTTTATATTTAAAATATTAAATTGTAAATTTAAAGTTTTTTGCTCTTGCAGTAATTAGTTTAATTAAAATATAACATTTGGATTGTTAAGTTTTTTTACTGATTTTTCTTTTATTTTTTTGTTATTATTGTTTTTTTTTTAAATTGTTTTATTTGTAATATTGTTTTTTGATGGAGTATTTTTTTTTTAATGACTCTTGTTTTTGTTTTTTTAAATTTTAATAATTCTTATTCTTCTATTAATTATTTTATTTTTCAGGAGTTTCTTGGTTTGCTTTTTGTTTTTTTTTCTTTTGGTGTTCTTCAATTTTTTATTATTTTATTAAAAGTTGGTGTTTCCCCTTTTCATTTTTGGTGTTTAAATATTTTTAATGGTCTTAGAGGTTTTAGTACTTTTTGATTTCTTACTTTCCAGAAGTTACCCTATTTTCCTGTTTTTTCTTTTATTTTCGATTATAGTTTTTTTTTTTTTCTTGTTTTTGGTATTATTTTTTGTTATTTTAATCTTTTTTTTTGTAAATCTTTTAAGAGCATAGTTTTTATTTCTTCTGTTGAGTCTTTTAATTGGTTGTTGATTTCTCTTTTTTCTTCTTTGTTTTCTGGTTTTTTTTTGTTTCTTTATTATGTTTTTGTTATGTTTTTTTTGTTGGATTATAGTTCTACTAAAGGTTATGATTTTTATAATTGGGAGTTGGTTTTTCTTTTTATAAATTTTCCTATGACCATTACTTTTTTTATTAAAATTTTTTCTATTATTTTTTTTTTTAATATTAGTTCTTTCTATTTGTTGTTTGTTTTATTTTTAATGGTCTTTTCTGTTTTTAGTTTTGGTTTTTGGTTTTTTAATGTTGGTTTAAAATTTAGTTATTATGGTTTTTATAATTTTAGTTTTTTTTATTTTGTTTTTTTTCCTTTGATGTTTTTTTGTCTTTTTTAAAAGAGTTTTAGTTTATATAGAATATATCACTTACAATGATGGGGTTTAAACTCTTACCAATTTAGTAAAATTTTATTATATTGCTTTGATATGGCAAAGTTCTTTTTGATTTGGTATTTTTTGTTTTGTTTTTAGTAGCTCTTTTTTCTTTTTTGTTTGCTTTTTTTTTTTATTTGTTTGTTTATTTTGCTTCTTTTTTTGATTTTTATTTTTGTAAATCTTCTTCTTTTGAGAGTGGTTTTATGAGTGTTGGTTTAATTCAGAATTCTTTTAGAATTCACTTTTTTGTTATTATAATCATGTTTGTTGTTTTTGATTTGGAGATTGTTATTTTTATTGGTATTCTTATTTCTGATTTAAATTCTTTTGTTTGTTTTTTTTTTTTGTTTTTTTTTTTGTTCTTGTTTTTTTATATGGAGTGGTATTATGGTAAGCTTGTTTGGAATTTTTAATAGTAAAAAACTTTATTATAATTTAGTATATCTCGTTGTCGTTGAGAAGGTTTTAAGTTTTATCTTATTATTATATTTTTTTTTTTTCTTGTTTTTAGTATCAAAAGCCGATTGGGGTTTTGATATATTATATATTATATATTATAAAAATAATATAAATATAATATATTTATTAATTATATTTATATATAAATAATTATATTTATATATATAWATAATTATATTTATATTATTTTTATTATGTATGTATGTATATTTGTGTTGATATTAATTAGTTAATATCATATCCTTTATTTAGGATAATTGTTTGAGGAGAATTTTATTAATTAGGTAAACTTGTTTCATTTAAGCTGATAAACTTTGAACTTTTTTAAGTTTCAAAAGTTTCAGGAAAACAAGTTTACCTAATTAATGATTTTATTTTAATTGAAATTATATGTCTATAAGTCCAATTAAAATAAAATTTTGTAGTAAAATTGTATNNNNNNNNNNNNNNNNNNNNNNNNNNNNNNNNN
>Japan_Human_Rk5-14
GTCGTTTATTTTTCGATTTTTTTATTTATGATTTTGTTGGTTTTTTTTGTTGTTTTTTTTGTTATGCAGAGTATTGCTTTTATTACTTTATATGAGCGTCATTTGTTGGGTCTTAGTCAATCTCGACTTGGTCCTACAAAGGTAGGTTTTTTTGGTGTTTTACAGGCTATTGTAGATGGAGTTAAGCTTTTAAGTAAAGAACAATTTTTACCTTATAATTCTTCTTTTTTTTTTTTTTTATTTGTTCCTTCTGTTTCTTTTTGTTTGATATATTTAGAGTGGTTTGTTCTTCCTTTTTTTTTTGATTTTTTTACTTTCAATTATTCTGTTTTGTTTTTTCTTTGTTTGATTGGTTTTTCTGTTTATACTACTTTAATTTCTGGAATTGTTTCTAAGTCTAAGTATTCTATAATTGGCTCCATTCGTGCTAGTAGTCAGAGTATTTCTTATGAGATTTCTTTTACTTTTTTTGTTTTCTGTGTTGTTCTTCATGTTGGTGTTTTTAGTTTTTTTAGTTTTTTTAGTCTTAGTATAATTGTTCTTTTTTTTCCTTTTCTTATTATGATTATTGGTGAGCTTAATCGTGCTCCTTTCGATTTTTCTGAGGGTGAGAGTGAACTTGTTAGTGGTTACAATATTGAATATTCTAGTGTTGCTTTTGTTCTTTTGTTTTTGAGCGAGTATGGTGTTTTGATTTTTTTTTGTGTTCTTTTTTCTTTTTTATTTTTTGGCGGTTCTGTTTTTATGTCTTTTTTCATTTTTTCTCTTTTGATTTTTATTCGTAGTTCTTTCCCTCGTTATCGTTATGATATGATGATAGGTTTTTTTTGATTTATTATGTTACCTATTTCTATGATTTTGTTTTTATTTTTTTGTTTGTTATTTTTTTAGGGATTTAGTTTATATTAAAATGTTTGTTTTGCATACAAAAGAATTTTTTCTCTGGATTTTTTTTTTTAGTTTATAGATTTGATTATGGTCATTGTAATGATAAAATGGTGTTATATAATTTTTAATCACTTGAGTGGACAATGTTTTTCTATCCCGGCAATGTATTGCTTGTATAAACTCAGTACCAGAATAATCGGATAGACTGAGTAAGCTTATACCCTAAATGTGTTTTGGCCATGGTTTTTTTTTTGATTTTTTTACAACTGTTTAGTGCAATGTGCAGTTTTTTTTTGTTGTTTTATCTTGGTCAATAAGATTAGACAAATGACCTGGATTAGTACCCAGTTAATCTAAATTTAAAAGTTGCAGGAGTAAAGTAATATTTAAACTGTAATAATATTGGCGGATTTTTTAATTATCTTTGGAGGTTGAGCTGTAATTGAGAACCCTCATTATCAGCTTTGATTTTTGTCGCATGTATGATCGTTTATGTCCTTCTTAAAGAGGTGCATTAAAGATTATTTGGTGTTTAATTAATGATATCTATTAAAACAGATAAATACCTGGTATATATCAAAGTTTTCGTTTGACCTACAATATCTTATGTTTCGGATAAGGAGGAGAGATTTTCCTTTGAAGTTGTAAAAGACAGTAAATGCTTTTTAATGTAGCATTGAAGTATTTAGAGAAATCGTACAAATCATCCATCAATTGCCCACAGGGGAGTAAGTTGTAGTAAAGTAGGTGTAGGGGAATCTGTACCTAGTTTAAGTTGGTTATATTTTAATAATTTGGTTTTTTTCCAAGTGTTTTTTCCTTCTTTAATAAGTTAGTATATTTTAGTACATTGGGTTCATATCCTAAAGGAGAATTTTCACTTATTTTTTATTGTTTTTTTTATTTAATTTTTTCTTTTTTAAGGGGGTATCTTTAAGGTTTTTGGGAGTTATTAGTATAAGAAGTATTTTTAATTGCAAATTAAAAGGTTAATGGCTTTTTTTGTTCTTTTAAGTTTTTAAATGTCCCTGTTAGTTTTTCTTTATCTGTTTTTTGAAATTTTGGTAGTATTTTGGGTATGGTTCTTTTTTTTCAGATTTTTAGTGGTTTGTTTTTATCTTTTTATTATATTGCTGATGGTTTTAATTCTTTTTCTAGTGTTCAGTATATTATAAGTGATGTTAATTTTGGTTGGGTTTTTCGTATTTTGCATTTTAATGGTGCTAGTTTATTTTTTTTTTTTTTGTATTTGCATTTTTTCAAGGGTCTTTTTTTTTGTAGTTATCGTTTGTCTGGTACTTGAATTATTGGTTTAACTATTTTTTTTTTTGTTATAATGGAGGCTTTTATAGGTTATGTTTTAGTTTGAGCTCAGATGAGTTTTTGGGCTTCTGTTGTTATTACCAGTCTTTTAAGTGTTATTCCTTATTTTGGTTTTTCTATTGTTTATTGAATTTGGAGTGGTTTTTCTGTTGTTAATTCTACTCTTAAGTTTTTTTTTGTTATTCATTTTTTAATGCCTTGATTGGTTTTTCTTTTAGTTTTTGTTCATTTGTTTTTTTTACATTCTACTGGTAGGACTTCTGTTTTATATTGTCATGGTGATTATGATAAAATTAGTTTTTTTCCTTATTATTTTTATAAAGATTCTTATAATTTGGTTGTTTTTTTTCTTTTTTTTATTTTTTCTTTTTTTTTTCCTTTTTTACTTGGTGATCCTGAAATGTTTGTTGAGTCTGATCCAATGGTTAGACCTGTACATATTGTTCCTGAGTGATATTTTTTGTTTGCTTATGCTATTTTGCGTGCTATCCCTAATAAAGTTTTAGGTGTTTTTTTTCTTGTTTTCAGTATTTTTATTTTTTATTTTTATGTTTTTTTTAATAATTATTATAGTGTTCTTGATAATTTGAATTTTTTTTTAGTTGTTTTTTTTATTTTGGTTTCTGTTTTTTTAAGTTGATTAGGTCAGTGTCATGTTGAATATCCTTTTATTGATTTGAGAGTTGTTTTTTCTTTTTTGTATTTTTTTTTTGCTTTTTTAATTGTTTTCTCTCGATTTTTAACTAAATTTATTTTTTCTTAGTAAACTTAGTATAATTTATTATATTGGATTTAGGATCCTGGGATTTTTGTTTACTTTTAATTATTTTCAAGGTTACATGATAGGTTTTTCTAATAATTATCTTTGTAGATATATGGATTGGTTTCATAATTTTAATTGTAGTCTGTTATTTGGTGTTTTATTTTTTGTTTTTATGGTTATTGTTAATCTTTTTGTTAATTCTTATTATTTTAAGAGTCATAATATTGAGTATCAGTTTGGTGAGTTTTTATGTAGTTTGCTACCTTTATTTATTTTGGTTTTTCAAATGTTTCCTTCTTTATCTTTGTTGTATTTTAGTGGTTTGTCTTATTTAGATAGTAGTTTAACTGTTAAAGTTGTTGGTCATCAATGGTATTGAAGTTATGATTATAGGGATATCGGTATTGAGTTTGATTCTTACATGAAGTCTATTGATTCTTTATTGATTGGTGAGCCTCGTTTATTAGAAGTTGATAATCGTTGTGTTGTTCCTTGTGATACTAATGTTCGATTTTGTATTACATCGGCTGATGTTATTCACTCTTGATCTCTTCCTTCTTTTTGTATTAAACTTGATGCTATGAGTGGTATTTTAAGTACTGTTACTTGTAGTTTTCCTATGGTTGGTGTTTTTTATGGTCAGTGTTCTGAGATTTGTGGTGCTAATCATAGTTTTATGCCTATTTGTTTGGAGGTTTCTTTGTTGGAAAATTTTAAAGATTGATGTTATTTAATGTCTAGTTAATTTTGAGGTATTAGTATATTTTAGTATTATTCTTTTTCGAGGAGTCGGATTTATACCTTTATTGAATTAGCATAATTTAATGTATTTGTTTTAAGCGCAAAAGATTTTATTCAATTTTACTCTTTTAGTTTATATAAAATATGACTTTGAAGCAGTTAAGAATCGTAGAGTATATTTTTTATATATATATATATTAGTATTGCATACTATGTTAGGATATTTTCAAAGATTTTGATAAATAGAAACAAAGTGTTTAAGGTGTGGTTTTTTTTTTTGTTACAAAAATAATTTTACTGCTCTTAGTGTTGATACATCGAACTTTGTGATATCTGTTTTTAATTTTTATATTAGAAAATTATATATTGTTTTTTTTTTTTGTAGTTTTAATAATTTGAAGTTTTTCTGTTTCAAGTTTTATAACTTTACTACTTTTYTTTTYTTTTTTTTTTTTTAATTATAATTCTTTATAGTTTTTATTATCTAGCAATTAGTAAATTAATAAATTATGTTTTTTTTTTTAATATAAATGAATTACTAATTATCTGGTCAAATGTTTATTAAAGACTTAGGATTTATATTAAATCTGTTTTCTGCCCTATGGTTTTTTTAAATGGCAGTCTTAGCGTGAGGACATTAAAGTAGCAAAATAATTTGTGCTTTTATTGGGTTCGAGTATGAATGAAGTTTTGGCTGGTGATATTTTTTTTTTTTTTTGAATTTAATATTCATCTAAGAAGAGATGTTTATAATAAAACAAAGATAAGTCTTCGGAAATTTTATTTCTATTAAAATTTTTTTTTTTTAGTAATTTATCTAGGGAAGATTATTATGTAATTTTTTTTTACTATTTTTAATTTAAAAAATTACTCCGGAGTTAACAGAAAAACATGCCTTATGTAGTTCTTATATTTTGGTAAGTTTTACATCGATGTTGTATCTTTATTAGCTGAAGAGGAGAAATTTCAGTTTTTTAGACTGTTCTTCTTTTAATAAATAAAACGTGATATTAGTTTAATTCATCGTGAGATAGAATTGTTTATCTTGTTTATTATTTTTTTTTATCGGGATTAGTACGAAAGGAATTTCACTATAATTTTAAATTTTTTAATCTTTTTTTTAATTTTTTTTGTTTATTTTTTTCTTGTCTTAGTTTTCTTGTTTTTGATCCTTTAAAGAGTGCTTTTTTTTTGGTTCTTTCTTTAATTTTTTTGGTTTTTTTTATTTCTTTTGGTTTTTATGTTTGGTTTTCTTATTTTATTTGTTTGATTTTTTTGAGTGGTATTTTTGTTATTATTGTTTATTTTTCTAGTTTTTCTAAATATATTTATGTTAATATTAATTTTTTTCTTGTTCTTTTTGTTTTCTTGTTTTTTTTTTTTTATTCTTTTTTTTTCTTTTTAGATCCTAGTTACTATAATTCTTTAAATTTTTTTTATTATGATTTGTTTTTTTCTTTTATTTTTTGGGTTGTTTTTTGTTTGTTTTTTTTTATAAATTTTATTAGTTTTTTTCTTTGTTTTTCTGGTGCTCTTCGACTATATTAATTTTGGTTTATTAGTATAATGAGTATATTTGATTTCCAATCAAATGGTTATTAAACTATGCTATTTTAGTTTATGAAAAATGTCTAATTTGTAATTAGAAGAATTTTTAGCAACTTTCTGGTTTTTGTTTTTTATAGTACTAATCATAAAGATATTGGTAGTATTTATTTGATTTTTGGTTTATGGGCTGGTATAGTTGGTTCTGCTCTTTCTATAATTATTCGTATCGAGTTAAGTAAACCTGGTATGTTTATTGGAGATGGTCAATTATATAATTCTATTTTAACTGCTCATGCTATCTTGATAATTTTTTTTATGGTTATACCTAGTATGATTGGTGGTTTTGGTAATTGAATGGTACCTTTAATATTAGGTGCACCTGATATAAGTTTTCCTCGATTAAATAATATTAGTTTTTGATTGTTACCTGCTTCTATTTTTTTGGTTTTTTTGGCTTGTTTTGTTGATAATGGTTTGGGTACTAGTTGGACTATTTATCCTCCTTTATCTACTTCGGGTCATCCTGGTTCTAGTGTTGATTTGGCTATTTTTAGTTTACATCTTTCTGGTATTAGTTCTATTTTAGGTGGTATTAATTTTATGTGTACTGTTAAAAATTTACGTTCTAGTTCTGTTTCTCTTAATAATATGAGTTTATTTATCTGAACTATTTTTGTTACTGTTTTTTTATTGGTTTTGTCTTTACCTGTTTTAGCTGGTGCTATCACTATGTTGTTAATTGATCGTAATTTTAATGGTTCTTTTTTTGATCCTAGTTTTGGTGGTAATCCTTTGATTTATCAGCATTTGTTTTGGTTTTTTGGTCATCCAGAAGTTTATATTTTAATTTTACCTGCTTTTGGTATTATTAGTCAATGTACTTTGTATTTGACTGGTAAAAAAGAAGTTTTTGGTTATTTGGGTATGGTTTATGCTATTTTAAGTATTGGTTTAATTGGTTGTGTAGTTTGAGCTCACCACATGTATACTGTTGGTATAGATTTTGATTCTCGTGCTTATTTTACTGCTGCTACTATAGTGATTGCTGTTCCTACTGGTGTAAAAGTTTTTAGATGGTTAGCTACTTTTTTTGGTACTGTTATAGTTTATCAACCTTTGTTGTTTTGAGTTATAGGTTTTATTTTTTTATTTACTATTGGTGGTTTGACTGGTGTTATATTATCTAATTCTAGAATTGATATTATTTTACATGATACTTATTATGTAGTGTCTCATTTTCATTACGTTTTAAGTCTTGGTGCTGTTTTTGGTTTGTTTGCAGGTGTTACTTTGTGATGATCTTTTATTACTGGTTTTGTTTTAAATAAAATTTATATGTATTCTGTTTTTTTTTTATTTTTTATTGGAGTTAATATGACTTTTTTTCCTTTACATTTTGCTGGTTTACATGGTTTCCCACGAAAATATGTAGATTATCCAGATGTTTATTCTTTCTGAAATGTTTTATCTTCTTTTGGTTCTCTTATTAGTATTTTTTCTCTTTTTTTTTTTGTTTTTGTTCTATTAGAATCTTTTATTAGTTATCGTGTTTTAGTTGTTGATTACTTTAATGGTGTTAGACCTGAAAATGCTAATTTAGGTTATAATTTTTATCATAGTTTCCAAGGTGGGGTTTATTTGAGAGTGCCTCATAATTAATTGTTTTTATTTTTTATTGGTATTTTTTTTCTTTTTTACAAATTTCGACGTTTTATTTTTGTTATTATTTCTTTTGAATTTTTAATAATGGGAGTTTTTTATTTGTTTTCTTTTTTTTTTGGTTTTTTTTCTTTTTTTTATTTTTTATGTTTTAGTGTTTTTTGTAGTCTTATGGGTGTTGTTTTAATAGTTTATTTTATTAAGTTTTATGGTTGTGATTATGTTTTTTTTTAAAATCACATAATATCATACCCCAATCGAGTGGTTAGCTTAAGTTTAAAGCACCGGATTTTTAATCCGGGGATTAATCTGCTTAAAACTGTTTTTATTTTGATTTGAAATCAAAATTTGGATTTTTCCGCAGTTTTTGTCTTTATTTTTGATTTTTTTTTATTGTTTTTTGTTTTTGTTTTTTGTTTTTGTTTTTTGTTTTGTTTTTGTTTTTTGTTCCTTTTTTTAAGTTTTCTTTTTTTTTTTTTGATTTTGGTTTTATTGTTTTTAAATTTAATTTTTATTTAAATAGTATTATTTTTTCTTTTGTTTTGATTTTGATTTCTGTTAGTGTTTTTTTTTATAGTCTTTATTATCTTAATATGGAAATTAATTTTTTTTATTATTTTTTTGTTTTACTTGTTTTTATTTGTAGTATATTTTTTTTGGTTTTTTGTGATAGTGTTTTTTTTGTTTTGCTTGGTTGAGATTTGTTAGGTATTTCTAGTTTTTTTTTAGTTCTTTTTTATAATAATTGGGATAGTTGTAGTGGTTCTATGAATACTGTCTTAACCAATCGTATAGGTGATTTTTTTATTTTTGTTTTTTTTTCTTTATCTTTTTTTACTTTTTTTAATTTTTTTAGTTTTTCTTATTTTTGTTTTTATTCTTCTTTTTTTCTTATTTTGGCTGCTTTTACCAAGAGTGCTCAGTTTCCTTTTGGTGGTTGATTACCTAAGGCGATGAGTGCTCCTACTCCTGTTAGTTCTTTAGTACATAGTAGTACTCTTGTTACTGCTGGTATTGTTTTGATGATTAAATTTAATGTTATTATTATGAGTTCTTTTCTTTTGAAGTTGGTTCTTATTTCTGGTGTTTTTACTATGTTTTTTTCTAGTTTTTGTGCTTTATATGAGAATGATTTAAAGAAGGTTGTTGCTCTTAGTACTTTGTCTCAAATGGGTCTTTCTATGGTTTCTTTTGGTTTTGGTTTAAGTTTTCTTTGTTATGTTCATTTATTAAGTCATGCTATTTTTAAGAGTTGTCTTTTTATACAGATTGGTTATTTAATTCATTGTTCTTTTGGCCAACAGGATGGTCGTGGTTATTCTTTTGGTAATTTACCTTATTTTATTCAGCTTCAGATTTTGATTACTCTTTTTTGTTTGTGTGGTTTGTTTTTTTTGAGTGGTTCTGTTAGCAAAGATTATATTCTTGTTTATTTTTTTTCTAATTATTTTATGTTGTTTTTTTCTTTTTTTTTTTTTATTTCTGTTTTTATTACTTTTTTATATAGTTATCGTATTTGAAGTAGTCTTTTTTTAACTTTTTTTAATTCTTTATATTATAGCTGTAGTAGTTTTTTATTTTTTTTTACTAGTGTTCCTTTAGTTTTTTTTTCTTTGTTTTTTATTTGGTGGTTGAATCTTAATTTTTTTAGAATTCCTGTTGTTTTTGTTTATGTTGATTTTTATTTTTTTTTTTTTTTTATTTTATTGTTTTTTTTTTTTTATTTTATTGTTTTCAAGTTTTTATCTTTTTCTGTTTATTGTTTTTTGATAGATTATTTTCCTATTTTATTTACTCGTCTTTTTTATGATTTTAAGTTTTTTGATTTGTTTTTGAATAAGTTAAATTTTACTTTTTTTTCTTTTTTTTCTTTTTCTAGTTTTATTTCTGTATCTTCTTATTTTAATAAGTTTAATTTTTTAGTTGTTTTCATTTTTCTTATTTTTATTGTTTTTTAGATATCTAATTTATTTTTTTAGTTTTTTGAAGTTTTTTTTTTTKTTGATTTTTTTTTTTTTTTATGATTTTTTTTTTTTGTTTTTTTYTTTTGCTTTTTGTTTTTTTTGTTTTAGTTTTTTTTGTTGGTCTGGTAATTTTTTTTTAATTGATTCTTATTTTTATGTTGCTGTTTGTTTTATATCTGTTTTTATTTTTTCTTTGGTTTTGGTTTCTGAGCGTCATCGTGTTATTGTTTTTTTTTCTAAGGTTCTTTTAATTATTTCTTTTTTTTTTTTTTTTTCTTATAGTGTTTTTTATTTGTATGTTTTTTTTGAGCTTTCTATGGTTCCTATTATTATTTTAATTCTTGGTTATGGTTATCAGATTGAGAAGGTTAATTCTTTTTTTTATCTTGTTTTTTACGCTACTTTTTGTAGTGTTCCTTTTCTTTTTGTTTATTTTAGTTTGGATTTTTTTTTTGTTGTTCCTTATTTTGATTGTTTTATTTCTTGAGAGATGGTTTTTATTATTAGTTTGGCTTTTATAATGAAATTTCCTGTTTTTTTTTTACATCTTTGGTTGCCTAAAGCTCATGTTGAAGCTCCTACTTCTGCTAGTATTTTGTTAGCTGGTTTGTTATTGAAGTTTGGTACTGTTGGTTTTGTTCGTATTATAAAGAGTCTTAGTTATTGTCATATTAATTATTGGTTTTTTTTTTCAGTTTTGGGTATGTTTATTTCTTGTTTTGTTTGTGTTTTTCAGAGTGATTTTAAGTCTTTAGCTGCTTACTCTTCTGTTGTTCATATGAATTTTTTGTTGTTTTTTCTTTTGTTTTTTGGTTTATATTCTAAAACTGGTAGTTTTTTAGTAATGGTTTCTCATGGATATACTTCTTCTGTTATGTTTTATTTTATTGGTGAGTTTTATCGTTCTTTAGGTAGTCGAATGATTTATTTTTTGAATAGTTTTATGTCTTCTAGTTTTATTTTTTCTTTTTTAATTTCTTTGGTTTTTTTATCTAATTGTGGTATACCTCCCTCTATTTCTTTTTTTTCTGAGTTTTTTTCTTTTTCTGGTTTTTTTTCTTTGTTTTATAATGTTTTTTTTTTGGTTTTTTTTTATTTTTTTGTTTCTTTTTATTATTGTGTTTATATTATTGTTATTTCTTTTTTAGGTAAGAAGTTTTTTTTTTTTAAGAGTTGATTTTTTTTTTGATCTCTTCCTTTAATTTTTTTTTGTTTTAATGTTTTTAGTTTTTTTTTGTTTTTTTAATAGATTTAAGTTAAGTTAAACTATTAGTCTTCAAAACTAAAAATTTTATCTATAAGGTATTTAGTAGGAATTTTCTATATCCAATTGCGGTTTGGAAGTTTTTTTACCTTAACAAATTTTAGGCGAGTCTTCTAAACTTGTTTTGGGTTTTCCCGTTTGTTTTTTAAGTTTTTTCATAATTTCCATGTTTTAAGCTTTTCCACTTATCCTTTTTTTATGTTTATTTCTTTAAGTTCTCTTTTTTCTTCTTTTGTTGTTTTTTTCAAGTTTGGTATTTTCTTTTTTCTTTTTTTTTCTTTTTTTTCTTTTTTATTTCTTATTTTTTGTTGGTTTAAAGATATTTGTATGGAGGGTCTTTGTGGTTATCATAATTTTTATGTTATAGATGGTTTTAAGTTTGGTTTTGTTTTGTTTATTTTTAGTGAATTTATGTTTTTTTTTAGTATTTTTTGGTTTTATTTTGATTCTGCTTTGGTTCCTGCTCATGAGATTGGTTGTGGCTGGGGGTTTTTTGGTTTGGATAAGATTAATCCTTTTGGGGTCCCTCTTTTGAATACTGTTATTCTTCTTAGTAGTGGTGTTACTGTTACTTGGTCTCATTATTGTCTTCTGAATAATTTTTATTGTTTAGATGGTTTAATTTTGACTATTCTTCTTTCTTTTATTTTTATCTTGGTTCAGTTTTTCGAGTATAAGAGTTCTAGTTTTTCTATCTCTGATGGTGTTTATGGTAGTATTTTTTATTTTTCTACTGGTTTTCATGGTTTTCATGTTATTTTAGGTTCTGTTTTTCTTACTTATAATCTTTTTCGTTTTTTATTTTATCATTTTAATTATTCTCATCATTTAGGTTATGAGTTTTCTATTTTATATTGGCATTTTGTAGATGTTGTTTGGTTATTTTTATTTGTTTTTGTTTATTGGTGAGGTTATTAGGTTTTATTTTTACTTTTTGGATTTTTTTAATTTTTTTGATTTTTTTCTTTTTGTTTTTGTTTTACAGTTTATTTTTTGTCAAAAGGATAGTTTAATTAATGTTTTTTTTAATAAGTTTTTTTCTTATTTAGTTGGTGTTTTTTCTTATAATTCTTCTTGTTTCATTAGATATATTTTTTCTTCTTTTATTTTTGTTTTTTTGTTGATTTGTTGTTTTGGTGGTTATTTTAGTTATTCTTTTTGTCCTTTAGGTATTATTGAGTTTACTTTTTTTTTTTCTTTTGTTTCTTGATTTTCCACTTTTTTGTTTTTGATTTCTAGTCAGAAGTTTTCTGTTTATATAAAGAAGTCTGGTGATGGTTTTTTTAAGACTTTTTTTTTGTTATTTGTTGAGATTATTAGTGAGTTTAGTCGCCCTATTGCTTTGAGTGTTCGTTTGTTTGCTAATATTATAGTTGGTCATGTTATTAGTGCTTGTTTTTATGTTTTTTTTGAGTGTGTTTTTGGTTTTTCTTTTTTAATTGTTTTTGCTATTGTTTTTGAGTGTTTTGTTTTTATTTTGCAGAGTTATATTTTTTCTCGTTTAATTTATTTATATATTAACGAGTAGCTTTTTAGTTTATTTAAAATTTTTACTTGTGGTGTAAAAGAAATTTGAGCTTTGTAAGTTAGTTTAAGTAGAATTTTTGTTTTTGGTACAAATGGTTATCTTACATTGAGGATTATTTTAATTTAGAATATTTAGCTGTTAACTAAAAGGTCTATCTTCATAAGAGTTTAGTTTATATTTAAAATATTAAATTGTAAATTTAAAGTTTTTTGCTCTTGCAGTAATTAGTTTAATTAAAATATAACATTTGGATTGTTAAGTTTTTTTACTGATTTTTCTTTTATTTTTTTGTTATTATTGTTTTTTTTTTAAATTGTTTTATTTGTAATATTGTTTTTTGATGGAGTATTTTTTTTTTAATGACTCTTGTTTTTGTTTTTTTAAATTTTAATAATTCTTATTCTTCTATTAATTATTTTATTTTTCAGGAGTTTCTTGGTTTGCTTTTTGTTTTTTTTTCTTTTGGTGTTCTTCAATTTTTTATTATTTTATTAAAAGTTGGTGTTTCCCCTTTTCATTTTTGGTGTTTAAATATTTTTAATGGTCTTAGAGGTTTTAGTACTTTTTGATTTCTTACTTTCCAGAAGTTACCCTATTTTCCTGTTTTTTCTTTTATTTTCGATTATAGTTTTTTTTTTTTTCTTGTTTTTGGTATTATTTTTTGTTATTTTAATCTTTTTTTTTGTAAATCTTTTAAGAGCATAGTTTTTATTTCTTCTGTTGAGTCTTTTAATTGGTTGTTGATTTCTCTTTTTTCTTCTTTGTTTTCTGGTTTTTTTTTGTTTCTTTATTATGTTTTTGTTATGTTTTTTTTGTTGGATTATAGTTCTACTAAAGGTTATGATTTTTATAATTGGGAGTTGGTTTTTCTTTTTATAAATTTTCCTATGACCATTACTTTTTTTATTAAAATTTTTTCTATTATTTTTTTTTTTAATATTAGTTCTTTCTATTTGTTGTTTGTTTTATTTTTAATGGTCTTTTCTGTTTTTAGTTTTGGTTTTTGGTTTTTTAATGTTGGTTTAAAATTTAGTTATTATGGTTTTTATAATTTTAGTTTTTTTTATTTTGTTTTTTTTCCTTTGATGTTTTTTTGTCTTTTTTAAAAGAGTTTTAGTTTATATAGAATATATCACTTACAATGATGGGGTTTAAACTCTTACCAATTTAGTAAAATTTTATTATATTGCTTTGATATGGCAAAGTTCTTTTTGATTTGGTATTTTTTGTTTTGTTTTTAGTAGCTCTTTTTTCTTTTTTGTTTGCTTTTTTTTTTTATTTGTTTGTTTATTTTGCTTCTTTTTTTGATTTTTATTTTTGTAAATCTTCTTCTTTTGAGAGTGGTTTTATGAGTGTTGGTTTAATTCAGAATTCTTTTAGAATTCACTTTTTTGTTATTATAATCATGTTTGTTGTTTTTGATTTGGAGATTGTTATTTTTATTGGTATTCTTATTTCTGATTTAAATTCTTTTGTTTGTTTTTTTTTTTTGTTTTTTTTTTTGTTCTTGTTTTTTTATATGGAGTGGTATTATGGTAAGCTTGTTTGGAATTTTTAATAGTAAAAAACTTTATTATAATTTAGTATATCTCGTTGTCGTTGAGAAGGTTTTAAGTTTTATCTTATTATTATATTTTTTTTTTTTCTTGTTTTTAGTATCAAAAGCCGATTGGGGTTTTGATATATTATATATTATATATTATAAAAATAATATAAATATAATATATTTATTAATTATATTTATATATAAATAATTATATTTATATATATAAATAATTATATTTATATTATTTTTATTATGTATGTATGTATATTTGTGTTGATATTAATTAGTTAATATCATATCCTTTATTTAGGATAATTGTTTGAGGAGAATTTTATTAATTAGGTAAACTTGTTTCATTTAAGCTGATAAACTTTGAACTTTTTTAAGTTTCAAAAGTTTCAGGAAAACAAGTTTACCTAATTAATGATTTTATTTTAATTGAAATTATATGTCTATAAGTCCAATTAAAATAAAATTTTGTAGTAWAATTGTATNNNNNNNNNNNNNNNNNNNNNNNNNNNNNNNNN
>Japan_Human_Rk6-1
GTCGTTTATTTTTCGATTTTTTTATTTATGATTTTGTTGGTTTTTTTTGTTGTTTTTTTTGTTATGCAGAGTATTGCTTTTATTACTTTATATGAGCGTCATTTGTTGGGTCTTAGTCAATCTCGACTTGGTCCTACAAAGGTAGGTTTTTTTGGTGTTTTACAGGCTATCGTAGATGGAGTTAAGCTTTTAAGTAAAGAACAATTTTTACCTTATAATTCTTCTTTTTTTTTTTTTTTATTTGTTCCTTCTGTTTCTTTTTGTTTGATATATTTAGAGTGGTTTGTTCTTCCTTTTTTTTTTGATTTTTTTACTTTCAATTATTCTGTTTTGTTTTTTCTTTGTTTGATTGGTTTTTCTGTTTATACTACTTTAATTTCTGGAATTGTTTCTAAGTCTAAGTATTCTATAATTGGCTCCATTCGTGCTAGTAGTCAGAGTATTTCTTATGAGATTTCTTTTACTTTTTTTGTTTTCTGTGTTGTTCTTCATGTTGGTGTTTTTAGTTTTTTTAGTTTTTTTAGTCTTAGTATAATTGTTCTTTTTTTTCCTTTTCTTATTATGATTATTGGTGAGCTTAATCGTGCTCCTTTCGATTTTTCTGAGGGTGAGAGTGAACTTGTTAGTGGTTACAATATTGAATATTCTAGTGTTGCTTTTGTTCTTTTGTTTTTGAGCGAGTATGGTGTTTTGATTTTTTTTTGTGTTCTTTTTTCTTTTTTATTTTTTGGCGGTTCTGTTTTTATGTCTTTTTTCATTTTTTCTCTTTTGATTTTTATTCGTAGTTCTTTCCCTCGTTATCGTTATGATATGATGATAGGTTTTTTTTGATTTATTATGTTACCTATTTCTATGATTTTGTTTTTATTTTTTTGTTTGTTATTTTTTTAGGGATTTAGTTTATATTAAAATGTTTGTTTTGCATACAAAAGAATTTTTTCTCTGGATTTTTTTTTTTAGTTTATAGATTTGATTATGGTCATTGTAATGATAAAATGGTGTTATATAATTTTTAATCACTTGAGTGGACAATGTTTTTCTATCCCGGCAATGTATTGCTTGTATAAACTTAGTACCAGAATAATCGGATAGACTGAGTAAGCTTATACCCTAAATGTGTTTTGGCCATGGTTTTTTTTTTGATTTTTTTACAACTGTTTAGTGCAATGTGCAGTTTTTTTTTGTTGTTTTATCTTGGTCAATAAGATTAGACAAATGACCTGGATTAGTACCCAGTTAATCTAAATTTAAAAGTTGCAGGAGTAAAGTAATATTTAAACTGTAATAATATTGGCGGATTTTTTAATTATCTTTGGAGGTTGAGCTGTAATTGAGAACCCTCATTATCAGCTTTGATTTTTGTCGCATGTATGATCGTTTATGTCCTTCTTAAAGAGGTGCATTAAAGATTATTTGGTGTTTAATTAATGATATCTATTAAAACAGATAAATACCTGGTATATATCAAAGTTTTCGTTTGACCTACAATATCTTATGTTTCGGATAAGGAGGAGAGATTTTCCTTTGAAGTTGTAAAAGACAGTAAATGCTTTTTAATGTAGCATTGAAGTATTTAGAGAAATCGTACAAATCATCCATCAATTGCCCACAGGGGAGTAAGTTGTAGTAAAGTAGGTGTAGGGGAATCTGTACCTAGTTTAAGTTGGTTATATTTTAATAATTTGGTTTTTTTCCAAGTGTTTTTTCCTTCTTTAATAAGTTAGTATATTTTAGTACATTGGGTTCATATCCTAAAGGAGAATTTTCACTTATTTTTTATTGTTTTTTTTATTTAATTTTTTCTTTTTTAAGGGGGTATCTTTAAGGTKTTTGGGAGTTATTAGTATAAGAAGTATTTTTAATTGCAAATTAAAAGGTTAATGGCTTTTTTTGTTCTTTTAAGTTTTTAAATGTCCCTGTTAGTTTTTCTTTATCTGTTTTTTGAAATTTTGGTAGTATTTTGGGTATGGTTCTTTTTTTTCAGATTTTTAGTGGTTTGTTTTTATCTTTTTATTATATTGCTGATGGTTTTAATTCTTTTTCTAGTGTTCAGTATATTATAAGTGATGTTAATTTTGGTTGGGTTTTTCGTATTTTGCATTTTAATGGTGCTAGTTTATTTTTTTTTTTTTTGTATTTGCATTTTTTCAAGGGTCTTTTTTTTTGTAGTTATCGTTTGTCTGGTACTTGGATTATTGGTTTAACTATTTTTTTTTTTGTTATAATGGAGGCTTTTATAGGTTATGTTTTAGTTTGAGCTCAGATGAGTTTTTGGGCTTCTGTTGTTATTACCAGTCTTTTAAGTGTTATTCCTTATTTTGGTTTTTCTATTGTTTATTGAATTTGGAGTGGTTTTTCTGTTGTTAATTCTACTCTTAAGTTTTTTTTTGTTATTCATTTTTTAATGCCTTGATTGGTTTTTCTTTTAGTTTTTGTTCATTTGTTTTTTTTACATTCTACTGGTAGGACTTCTGTTTTATATTGTCATGGTGATTATGATAAAATTAGTTTTTTTCCTTATTATTTTTATAAAGATTCTTATAATTTGGTTGTTTTTTTTCTTTTTTTTATTTTTTCTTTTTTTTTTCCTTTTTTACTTGGTGATCCTGAAATGTTTGTTGAGTCTGATCCAATGGTTAGACCTGTACATATTGTTCCTGAGTGATATTTTTTGTTTGCTTATGCTATTTTGCGTGCTATCCCTAATAAAGTTTTAGGTGTTTTTTTTCTTGTTTTCAGTATTTTTATTTTTTATTTTTATGTTTTTTTTAATAATTATTATAGTGTTCTTGATAATTTGAATTTTTTTTTAGTTGTTTTTTTTATTTTGGTTTCTGTTTTTTTAAGTTGATTAGGTCAGTGTCATGTCGAATATCCTTTTATTGATTTGAGAGTTGTTTTTTCTTTTTTGTATTTTTTTTTTGCTTTTTTAATTGTTTTCTCTCGATTTTTAACTAAATTTATTTTTTCTTAGTAAACTTAGTATAATTTATTATATTGGATTTAGGATCCTGGGATTTTTGTTTACTTTTAATTATTTTCAAGGTTACATGATAGGTTTTTCTAATAATTATCTTTGTAGATATATGGATTGGTTTCATAATTTTAATTGTAGTCTGTTATTTGGTGTTTTATTTTTTGTTTTTATGGTTATTGTTAATCTTTTTGTTAATTCTTATTATTTTAAGAGTCATAATATTGAGTATCAGTTTGGTGAGTTTTTATGTAGTTTGTTACCTTTATTTATTTTGGTTTTTCAAATGTTTCCTTCTTTATCTTTGTTGTATTTTAGTGGTTTGTCTTATTTAGATAGTAGTTTAACTGTTAAAGTTGTTGGTCATCAATGGTATTGAAGTTATGATTATAGGGATATCGGTATTGAGTTTGATTCTTACATGAAGTCTATTGATTCTTTATTGATTGGTGAGCCTCGTTTATTAGAAGTTGATAATCGTTGTGTTGTTCCTTGTGATACTAATGTTCGATTTTGTATTACATCGGCTGATGTTATTCACTCTTGATCTCTTCCTTCTTTTTGTATTAAACTTGATGCTATGAGTGGTATTTTAAGTACTGTTACTTGTAGTTTTCCTATGGTTGGTGTTTTTTATGGTCAGTGTTCTGAGATTTGTGGTGCTAATCATAGTTTTATGCCTATTTGTTTGGAGGTTTCTTTGTTGGAAAATTTTAAAGATTGATGTTATTTAATGTCTAGTTAATTTTGAGGTATTAGTATATTTTAGTATTATTCTTTTTCGAGGAGTCGGATTTATACCTTTATTGAATTAGCATAATTTAATGTATTTGTTTTAAGCGCAAAAGATTTTATTCAATTTTACTCTTTTAGTTTATATAAAATATGACTTTGAAGCAGTTAAGAATCGTAGAGTATACTTTTTATATATATATATATTAGTATTGCATACTATGTTAGGATATTTTCAAAGATTTTGATAAATAGAAACAAAGTGTTTAAGGTGTGGTTTTTTTTTTTGTTACAAAAATAATTTTACTGCTCTTAGTGTTGATACATCGAACTTTGTGATATCTGTTTTTAATTTCTATATTAGAAAATTATATATTGTTTTTTTTTTTTGTAGTTTTAATAATTTGAAGTTTTTTTGTTTCAAGTTTTATAACTTTACTACTTTTCTTTTCTTTTTTTCTTTTTAATTATAATTCTTTATAGTTTTTATTATCTAGCAATTAGTAAATTAATAAATTATGTTTTTTTTTTTAATATAAATGAATTACTAATTATCTGGTCAAATGTTTATTAAAGACTTAGGATTTATATTAAATCTGTTTTCTGCCCTATGGTTTTTTTAAATGGCAGTCTTAGCGTGAGGACATTAAAGTAGCAAAATAATTTGTGCTTTTATTGGGTTCGAGTATGAATGAAGTTTTGGCTGGTGATATTTTTTTTTTTTTTTGAATTTAATATTCATCTAAGAAGAGATGTTTATAATAAAACAAAGATAAGTCTTCGGAAATTTTATTTCTATTAAAAATTTTTTTTTTTAGTAATTTATCTAGGGAAGATTATTATATAATTTTTTTTTACTATTTTTAATTTAAAAAATTACTCCGGAGTTAACAGAAAAACATGCCTTATGTAGTTCTTATATTTTGGTAAGTTTTACATCGATGTTGTATCTTTATTAGCTGAAGAGGAGAAATTTCAGTTTTTTAGACTGTTCTTCTTTTAATAAATAAAACGTGATATTAGTTTAATTCATCGTGAGATAGAATTGTTTATCTTGTTTATTATTTTTTTTTATCGGGATTAGTACGAAAGGAATTTCACTATAATTTTAAATTTTTTAATCTTTTTTTTAATTTTTTTTGTTTATTTTTTTCTTGTCTTAGTTTTCTTGTTTTTGATCCTTTAAAGAGTGCTTTTTTTTTGGTTCTTTCTTTAATTTTTTTGGTTTTTTTTATTTCTTTTGGTTTTTATGTTTGGTTTTCTTATTTTATTTGTTTGATTTTTTTGAGTGGTATTTTTGTTATTATTGTTTATTTTTCTAGTTTTTCTAAATATATTTATGTTAATATTAATTTTTTTCTTGTTCTTTTTGTTTTCTTGTTTTTTTTTTTTTATTCTTTTTTTTTCTTTTTAGATCCTAGTTACTATAATTCTTTAAATTTTTTTTATTATGATTTGTTTTTTTCTTTTATTTTTTGGGTTGTTTTTTGTTTGTTTTTTTTTATAAATTTTATTAGTTTTTTTCTTTGTTTTTCTGGTGCTCTTCGACTATATTAATTTTGGTTTATTAGTATAATGAGTATATTTGATTTCCAATCAAATGGTTATTAAACTATGCTATTTTAGTTTATGAAAAATGTCTAATTTGTAATTAGAAGAATTTTTAGCAACTTTCTGGTTTTTGTTTTTTATAGTACTAATCATAAAGATATTGGTAGTATTTATTTGATTTTTGGTTTATGGGCTGGTATAGTTGGTTCTGCTCTTTCTATAATTATTCGTATCGAGTTAAGTAAACCTGGTATGTTTATTGGAGATGGTCAATTATATAATTCTATTTTAACTGCTCATGCTATCTTGATAATTTTTTTTATGGTTATACCTAGTATGATTGGTGGTTTTGGTAATTGAATGGTACCTTTAATATTAGGTGCACCTGATATAAGTTTTCCTCGATTAAATAATATTAGTTTTTGATTGTTACCTGCTTCTATTTTTTTGGTTTTTTTGGCTTGTTTTGTTGATAATGGTTTGGGTACTAGTTGGACTATTTATCCTCCTTTATCTACTTCGGGCCATCCTGGTTCTAGTGTTGATTTGGCTATTTTTAGTTTACATCTTTCTGGTATTAGTTCTATTTTAGGTGGTATTAATTTTATGTGTACTGTTAAAAATTTACGTTCTAGTTCTGTTTCTCTTAATAATATGAGTTTATTTATCTGAACTATTTTTGTTACTGTTTTTTTATTGGTTTTGTCTTTACCTGTTTTAGCTGGTGCTATCACTATGTTGTTAATTGATCGTAATTTTAATGGTTCTTTTTTTGATCCTAGTTTTGGTGGTAATCCTTTGATTTATCAGCATTTGTTTTGGTTTTTTGGTCATCCAGAAGTTTATATTTTAATTTTACCTGCTTTTGGTATTATTAGTCAATGTACTTTGTATTTGACTGGTAAAAAAGAAGTTTTTGGTTATTTGGGTATGGTTTATGCTATTTTAAGTATTGGTTTAATTGGTTGTGTAGTTTGAGCTCACCACATGTATACTGTTGGTATAGATTTTGATTCTCGTGCTTATTTTACTGCTGCTACTATAGTGATTGCTGTTCCTACTGGTGTAAAAGTTTTTAGATGGTTAGCTACTTTTTTTGGTACTGTTATAGTTTATCAACCTTTGTTGTTTTGAGTTATAGGTTTTATTTTTTTATTTACTATTGGTGGTTTGACTGGTGTTATATTATCTAATTCTAGAATTGATATTATTTTACATGATACTTATTATGTAGTGTCTCATTTTCATTACGTTTTAAGTCTTGGTGCTGTTTTTGGTTTGTTTGCAGGTGTTACTTTGTGATGATCTTTTATTACTGGTTTTGTTTTAAATAAAATTTATATGTATTCTGTTTTTTTTTTATTTTTTATTGGAGTTAATATGACTTTTTTTCCTTTACATTTTGCTGGTTTACATGGTTTCCCACGAAAATATGTAGATTATCCAGATGTTTATTCTTTCTGAAATGTTTTATCTTCTTTTGGTTCTCTTATTAGTATTTTTTCTCTTTTTTTTTTTGTTTTTGTTCTATTAGAATCTTTTATTAGTTATCGTGTTTTAGTTGTTGATTACTTTAATGGTGTTAGACCTGAAAATGCTAATTTAGGTTATAATTTTTATCATAGTTTCCAAGATGGGGTTTATTTGAGAGTGCCTCATAATTAATTGTTTTTATTTTTTATTGGTATTTTTTTTCTTTTTTACAAATTTCGACGTTTTATTTTTGTTATTATTTCTTTTGAATTTTTAATAATGGGAGTTTTTTATTTGTTTTCTTTTTTTTTTGGTTTTTTTTCTTTTTTTTATTTTTTATGTTTTAGTGTTTTTTGTAGTCTTATGGGTGTTGTTTTAATAGTTTATTTTATTAAGTTTTATGGTTGTGATTATGTTTTTTTTTAAAATCACATAATATCATACCCCAATCGAGTGGTTAGCTTAAGTTTAAAGCACCGGATTTTTAATCCGGGGATTAATCTGCTTAAAACTGTTTTTATTTTGATTTGAAATCAAAATTTGGATTTTTCCGCAGTTTTTGTCTTTATTTTTGATTTTTTTTTATTGTTTTTTGTTTTTGTTTTTTGTTTTTGTTTTTTGTTTTGTTTTTGTTTTTTGTTCCTTTTTTTAAGTTTTCTTTTTTTTTTTTTGATTTTGGTTTTATTGTTTTTAAATTTAATTTTTATTTAAATAGTATTATTTTTTCTTTTGTTTTGATTTTGATTTCTGTTAGTGTTTTTTTTTATAGTCTTTATTATCTTAATATGGAAATTAATTTTTTTTATTATTTTTTTGTTTTACTTGTTTTTATTTGTAGTATATTTTTTTTGGTTTTTTGTGATAGTGTTTTTTTTGTTTTGCTTGGTTGAGATTTGTTAGGTATTTCTAGTTTTTTTTTAGTTCTTTTTTATAATAATTGGGATAGTTGTAGTGGTTCTATGAATACTGTCTTAACCAATCGTATAGGTGATTTTTTTATTTTTGTTTTTTTTTCTTTATCTTTTTTTACTTTTTTTAATTTTTTTAGTTTTTCTTATTTTTGTTTTTATTCTTCTTTTTTTCTTATTTTGGCTGCTTTTACCAAGAGTGCTCAGTTTCCTTTTGGTGGTTGATTACCTAAGGCGATGAGTGCTCCTACTCCTGTTAGTTCTTTAGTACATAGTAGTACTCTTGTTACTGCTGGTATTGTTTTGATGATTAAATTTAATGTTATTATTATGAGTTCTTTTCTTTTGAAGTTGGTTCTTATTTCTGGTGTTTTTACTATGTTTTTTTCTAGTTTTTGTGCTTTATATGAGAATGATTTAAAGAAGGTTGTTGCTCTTAGTACTTTGTCTCAAATGGGTCTTTCTATGGTTTCTTTTGGTTTTGGTTTAAGTTTTCTTTGTTATGTTCATTTATTAAGTCATGCTATTTTTAAGAGTTGTCTTTTTATACAGATTGGTTATTTAATTCATTGTTCTTTTGGCCAACAGGATGGTCGTGGTTATTCTTTTGGTAATTTACCTTATTTTATTCAGCTTCAGATTTTGATTACTCTTTTTTGTTTGTGTGGTTTGTTTTTTTTGAGTGGTTCTGTTAGCAAAGATTATATTCTTGTTTATTTTTTTTCTAATTATTTTATGTTGTTTTTTTCTTTTTTTTTTTTTATTTCTGTTTTTATTACTTTTTTATATAGTTATCGTATTTGAAGTAGTCTTTTTTTAACTTTTTTTAATTCTTTATATTATAGCTGTAGTAGTTTTTTATTTTTTTTTACTAGTGTTCCTTTAGTTTTTTTTTCTTTGTTTTTTATTTGGTGGTTGAATCTTAATTTTTTTAGAATTCCTGTTGTTTTTGTTTATGTTGATTTTTATTTTTTTTTTTTTTTTATTTTWTTGTTTTTTTTTTTTTATTTTATTGTTTTCAAGTTTTTATCTTTTTCTGTTTATTGTTTTTTGATAGATTATTTTCCTATTTTATTTACTCGTCTTTTTTATGATTTTAAGTTTTTTGATTTGTTTTTGAATAAGTTAAATTTTACTTTTTTTTCTTTTTTTTCTTTTTCTAGTTTTATTTCTATATCTTCTTATTTTAATAAGTTTAATTTTTTAGTTGTTTTCATTTTTCTTATTTTTATTGTTTTTTAGATATCTAATTTATTTTTTTAGTTTTTTGAAGTTTTTTTTTTTGTTGATTTTTTTTTTTTTTTATGATTTTTTTTTTTTGTTTTTTTYTTTTGYTTTTTGTTTTTTTTGTTTTAGTTTTTTTTGTTGGTCTGGTAATTTTTTTTTAATTGATTCTTATTTTTATGTTGCTGTTTGTTTTATATCTGTTTTTATTTTTTCTTTGGTTTTGGTTTCTGAGCGTCATCGTGTTATTGTTTTTTTTTCTAAGGTTCTTTTAATTATTTCTTTTTTTTTTTTTTTTTCTTATAGTGTTTTTTATTTGTATGTTTTTTTTGAGCTTTCTATGGTTCCTATTATTATTTTAATTCTTGGTTATGGTTATCAGATTGAGAAGGTTAATTCTTTTTTTTATCTTGTTTTTTACGCTACTTTTTGTAGTGTTCCTTTTCTTTTTGTTTATTTTAGTTTGGATTTTTTTTTTGTTGTTCCTTATTTTGATTGTTTTATTTCTTGAGAGATGGTTTTTATTATTAGTTTGGCTTTTATAATGAAATTTCCTGTTTTTTTTTTACATCTTTGGTTGCCTAAAGCTCATGTTGAAGCTCCTACTTCTGCTAGTATTTTGTTAGCTGGTTTGTTATTGAAGTTTGGTACTGTTGGTTTTGTTCGTATTATAAAGAGTCTTAGTTATTGTCATATTAATTATTGGTTTTTTTTTTCAGTTTTGGGTATGTTTATTTCTTGTTTTGTTTGTGTTTTTCAGAGTGATTTTAAGTCTTTAGCTGCTTATTCTTCTGTTGTTCATATGAATTTTTTGTTGTTTTTTCTTTTGTTTTTTGGTTTATATTCTAAAACTGGTAGTTTTTTAGTAATGGTTTCTCATGGATATACTTCTTCTGTTATGTTTTATTTTATTGGTGAGTTTTATCGTTCTTTAGGTAGTCGAATGATTTATTTTTTGAATAGTTTTATGTCTTCTAGTTTTATTTTTTCTTTTTTAATTTCTTTGGTTTTTTTATCTAATTGTGGTATACCTCCTTCTATTTCTTTTTTTTCTGAGTTTTTTTCTTTTTCTGGTTTTTTTTCTTTGTTTTATAATGTTTTTTTTTTGGTTTTTTTTTATTTTTTTGTTTCTTTTTATTATTGTGTTTATATTATTGTTATTTCTTTTTTAGGTAAGAAGTTTTTTTTTTTTAAGAGTTGATTTTTTTTTTGATCTCTTCCTTTAATTTTTTTTTGTTTTAATGTTTTTAGTTTTTTTTTGTTTTTTTAATAGATTTAAGTTAAGTTAAACTATTAGTCTTCAAAACTAAAAATTTTATCTATAAGGTATCTAGTAGGAATTTTCTATATCCAATTGCGGTTTGGAAGTTTTTTTACCTTAACAAATTTTAGGCGAGTCTTCTAAACTTGTTTTGGGTTTTCCCGTTTGTTTTTTAAGTTTTTTCATAATTTCCATGTTTTAAGCTTTTCTACTTATCCTTTTTTTATGTTTATTTCTTTAAGTTCTCTTTTTTCTTCTTTTGTTGTTTTTTTCAAGTTTGGTATTTTCTTTTTTCTTTTTTTTTCTTTTTTTTCTTTTTTATTTCTTATTTTTTGTTGGTTTAAAGATATTTGTATGGAGGGTCTTTGTGGTTATCATAATTTTTATGTTATAGATGGTTTTAAGTTTGGTTTTGTTTTGTTTATTTTTAGTGAATTTATGTTTTTTTTTAGTATTTTTTGGTTTTATTTTGATTCTGCTTTGGTTCCTGCTCATGAGATTGGTTGTGGCTGGGGGTTTTTTGGTTTGGATAAGATTAATCCTTTTGGGGTCCCTCTTTTGAATACTGTTATTCTTCTTAGTAGTGGTGTTACTGTTACTTGGTCTCATTATTGTCTTCTGAATAATTTTTATTGTTTAGATGGTTTAATTTTGACTATTCTTCTTTCTTTTATTTTTATTTTGGTTCAGTTTTTCGAGTATAAGAGTTCTAGTTTTTCTATCTCTGATGGTGTTTATGGTAGTATTTTTTATTTTTCTACTGGTTTTCATGGTTTTCATGTTGTTTTAGGTTCTGTTTTTCTTATTTATAATCTTTTTCGTTTTTTATTTTATCATTTTAATTATTCTCATCATTTAGGTTATGAGTTTTCTATTTTATATTGGCATTTTGTAGATGTTGTTTGGTTATTTTTATTTGTTTTTGTTTATTGGTGAGGTTATTAGGTTTTATTTTTACTTTTTGGATTTTTTTAATTTTTTTGATTTTTTTCTTTTTGTTTTTGTTTTACAGTTTATTTTTTGTCAAAAGGATAGTTTAATTAATGTTTTTTTTAATAAGTTTTTTTCTTATTTAGTTAGTGTTTTTTCTTATAATTCTTCTTGTTTCATTAGATATATTTTTTCTTCTTTTATTTTTGTTTTTTTGTTGATTTGTTGTTTTGGTGGTTATTTTAGTTATTCTTTTTGTCCTTTAGGTATTATTGAGTTTACTTTTTTTTTTTCTTTTGTTTCTTGATTTTCCACTTTTTTGTTTTTGATTTCTAGTCAGAAGTTTTCTGTTTATATAAAGAAGTCTGGTGATGGTTTTTTTAAGACTTTTTTTTTGTTATTTGTTGAGATTATTAGTGAGTTTAGTCGCCCTATTGCTTTGAGTGTTCGTTTGTTTGCTAATATTATAGTTGGTCATGTTATTAGTGCTTGTTTTTATGTTTTTTTTGAGTGTGTTTTTGGTTTTTCTTTTTTAATTGTTTTTGCTATTGTTTTTGAGTGTTTTGTTTTTATTTTGCAGAGTTATATTTTTTCTCGTTTAATTTATTTATATATTAACGAGTAGCTTTTTAGTTTATTTAAAATTTTTACTTGTGGTGTAAAAGAAATTTGAGCTTTGTAAGTTAGTTTAAGTAGAATTTTTGTTTTTGGTACAAATGGTTATCTTACATTGAGGATTATTTTAATTTAGAATATTTAGCTGTTAACTAAAAGGTCTATCTTCATAAGAGTTTAGTTTATATTTAAAATATTAAATTGTAAATTTAAAGTTTTTTGCTCTTGCAGTAATTAGTTTAATTAAAATATAACATTTGGATTGTTAAGTTTTTTTACTGATTTTTCTTTTATTTTTTTGTTATTATTGTTTTTTTTTTAAATTGTTTTATTTGTAATATTGTTTTTTGATGGAGTATTTTTTTTTTAATGACTCTTGTTTTTGTTTTTTTAAATTTTAATAATTCTTATTCTTCTATTAATTATTTTATTTTTCAGGAGTTTCTTGGTTTGCTTTTTGTTTTTTTTTCTTTTGGTGTTCTTCAATTTTTTATTATTTTATTAAAAGTTGGTGTTTCCCCTTTTCATTTTTGGTGTTTAAATATTTTTAATGGTCTTAGAGGTTTTAGTACTTTTTGATTTCTTACTTTCCAGAAGTTACCCTATTTTCCTGTTTTTTCTTTTATTTTCGATTATAGTTTTTTTTTTTTTCTTGTTTTTGGTATTATTTTTTGTTATTTTAATCTTTTTTTTTGTAAATCTTTTAAGAGCATAGTTTTTATTTCTTCTGTTGAGTCTTTTAATTGGTTGTTGATTTCTCTTTTTTCTTCTTTGTTTTCTGGTTTTTTTTTGTTTCTTTATTATGTTTTTGTTATGTTTTTTTTGTTGGATTATAGTTCTACTAAAGGTTATGATTTTTATAATTGGGAGTTGGTTTTTCTTTTTATAAATTTTCCTATGACCATTACTTTTTTTATTAAAATTTTTTCTATTATTTTTTTTTTTAATATTAGTTCTTTCTATTTGTTGTTTGTTTTATTTTTAATGGTCTTTTCTGTTTTTAGTTTTGGTTTTTGGTTTTTTAATGTTGGTTTAAAATTTAGTTATTATGGTTTTTATAATTTTAGTTTTTTTTATTTTGTTTTTTTTCCTTTGATGTTTTTTTGTCTTTTTTAAAAGAGTTTTAGTTTATATAGAATATATCACTTACAATGATGGGGTTTAAACTCTTACCAATTTAGTAAAATTTTATTATATTGCTTTGATATGGCAAAGTTCTTTTTGATTTGGTATTTTTTGTTTTGTTTTTAGTAGCTCTTTTTTCTTTTTTGTTTGCTTTTTTTTTTTATTTGTTTGTTTATTTTGCTTCTTTTTTTGATTTTTATTTTTGTAAATCTTCTTCTTTTGAGAGTGGTTTTATGAGTGTTGGTTTAATTCAGAATTCTTTTAGAATTCACTTTTTTGTTATTATAATCATGTTTGTTGTTTTTGATTTGGAGATTGTTATTTTTATTGGTATTCTTATTTCTGATTTAAATTCTTTTGTTTGTTTTTTTTTTTTGTTTTTTTTTTTGTTCTTGTTTTTTTATATGGAGTGGTATTATGGTAAGCTTGTTTGGAATTTTTAATAGTAAAAAACTTTATTATAATTTAGTATATCTCGTTGTCGTTGAGAAGGTTTTAAGTTTTATCTTATTATTATATTTTTTTTTTTTCTTGTTTTTAGTATCAAAAGCCGATTGGGGTTTTGATATATTATATATTATATATTATAAAAATAATATAAATATAATATATTTATTAATTATATTTATATATAAATAATTATATTTATATATATAAATAATTATATTTATATTATTTTTATTATGTATGTATGTATATTTATGTTGATATTAATTAGTTAATATCATATCCTTTATTTAGGATAATTGTTTGAGGAGAATTTTATTAATTAGGTAAACTTGTTTCATTTAAGCTGATAAACTTTGAACTTTTTTAAGTTTCAAAAGTTTCAGGAAAACAAGTTTACCTAATTAATGATTTTATTTTAATTGAAATTATATGTCTATAAGTCCAATTAAAATAAAATTTTGTAGTAAAATTGTATNNNNNNNNNNNNNNNNNNNNNNNNNNNNNNNNN
>Japan_Human_Rk6-2
GTCGTTTATTTTTCGATTTTTTTATTTATGATTTTGTTGGTTTTTTTTGTTGTTTTTTTTGTTATGCAGAGTATTGCTTTTATTACTTTATATGAGCGTCATTTGTTGGGTCTTAGTCAATCTCGACTTGGTCCTACAAAGGTAGGTTTTTTTGGTGTTTTACAGGCTATTGTAGATGGAGTTAAGCTTTTAAGTAAAGAACAATTTTTACCTTATAATTCTTCTTTTTTTTTTTTTTTATTTGTTCCTTCTGTTTCTTTTTGTTTGATATATTTAGAGTGGTTTGTTCTTCCTTTTTTTTTTGATTTTTTTACTTTCAATTATTCTGTTTTGTTTTTTCTTTGTTTGATTGGTTTTTCTGTTTATACTACTTTAATTTCTGGAATTGTTTCTAAGTCTAAGTATTCTATAATTGGCTCCATTCGTGCTAGTAGTCAGAGTATTTCTTATGAGATTTCTTTTACTTTTTTTGTTTTCTGTGTTGTTCTTCATGTTGGTGTTTTTAGTTTTTTTAGTTTTTTTAGTCTTAGTATAATTGTTCTTTTTTTTCCTTTTCTTATTATGATTATTGGTGAGCTTAATCGTGCTCCTTTCGATTTTTCTGAGGGTGAGAGTGAACTTGTTAGTGGTTACAATATTGAATATTCTAGTGTTGCTTTTGTTCTTTTGTTTTTGAGCGAGTATGGTGTTTTGATTTTTTTTTGTGTTCTTTTTTCTTTTTTATTTTTTGGCGGTTCTGTTTTTATGTCTTTTTTCATTTTTTCTCTTTTGATTTTTATTCGTAGTTCTTTCCCTCGTTATCGTTATGATATGATGATAGGTTTTTTTTGATTTATTATGTTACCTATTTCTATGATTTTGTTTTTATTTTTTTGTTTGTTATTTTTTTAGGGATTTAGTTTATATTAAAATGTTTGTTTTGCATACAAAAGAATTTTTTCTCTGGATTTTTTTTTTTAGTTTATAGATTTGATTATGGTCATTGTAATGATAAAATGGTGTTATATAATTTTTAATCACTTGAGTGGACAATGTTTTTCTATCCCGGCAATGTATTGCTTGTATAAACTTAGTACCAGAATAATCGGATAGACTGAGTAAGCTTATACCCTAAATGTGTTTTGGCCATGGTTTTTTTTTTGATTTTTTTACAACTGTTTAGTGCAATGTGCAGTTTTTTTTTGTTGTTTTATCTTGGTCAATAAGATTAGACAAATGACCTGGATTAGTACCCAGTTAATCTAAATTTAAAAGTTGCAGGAGTAAAGTAATATTTAAACTGTAATAATATTGGCGGATTTTTTAATTATCTTTGGAGGTTGAGCTGTAATTGAGAACCCTCATTATCAGCTTTGATTTTTGTCGCATGTATGATCGTTTATGTCCTTCTTAAAGAGGTGCATTAAAGATTATTTGGTGTTTAATTAATGATATCTATTAAAACAGATAAATACCTGGTATATATCAAAGTTTTCGTTTGACCTACAATATCTTATGTTTCGGATAAGGAGGAGAGATTTTCCTTTGAAGTTGTAAAAGACAGTAAATGCTTTTTAATGTAGCATTGAAGTATTTAGAGAAATCGTACAAATCATCCATCAATTGCCCACAGGGGAGTAAGTTGTAGTAAAGTAGGTGTAGGGGAATCTGTACCTAGTTTAAGTTGGTTATATTTTAATAATTTGGTTTTTTTCCAAGTGTTTTTTCCTTCTTTAATAAGTTAGTATATTTTAGTACATTGGGTTCATATCCTAAAGGAGAATTTTCACTTATTTTTTATTGTTTTTTTTATTTAATTTTTTCTTTTTTAAGGGGGTATCTTTAAGGTKTTTGGGAGTTATTAGTATAAGAAGTATTTTTAATTGCAAATTAAAAGGTTAATGGCTTTTTTTGTTCTTTTAAGTTTTTAAATGTCCCTGTTAGTTTTTCTTTATCTGTTTTTTGAAATTTTGGTAGTATTTTGGGTATGGTTCTTTTTTTTCAGATTTTTAGTGGTTTGTTTTTATCTTTTTATTATATTGCTGATGGTTTTAATTCTTTTTCTAGTGTTCAGTATATTATAAGTGATGTTAATTTTGGTTGGGTTTTTCGTATTTTGCATTTTAATGGTGCTAGTTTATTTTTTTTTTTTTTGTATTTGCATTTTTTCAAGGGTCTTTTTTTTTGTAGTTATCGTTTGTCTGGTACTTGGATTATTGGTTTAACTATTTTTTTTTTTGTTATAATGGAGGCTTTTATAGGTTATGTTTTAGTTTGAGCTCAGATGAGTTTTTGGGCTTCTGTTGTTATTACCAGTCTTTTAAGTGTTATTCCTTATTTTGGTTTTTCTATTGTTTATTGAATTTGGAGTGGTTTTTCTGTTGTTAATTCTACTCTTAAGTTTTTTTTTGTTATTCATTTTTTAATGCCTTGATTGGTTTTTCTTTTAGTTTTTGTTCATTTGTTTTTTTTACATTCTACTGGTAGGACTTCTGTTTTATATTGTCATGGTGATTATGATAAAATTAGTTTTTTTCCTTATTATTTTTATAAAGATTCTTATAATTTGGTTGTTTTTTTTCTTTTTTTTATTTTTTCTTTTTTTTTTCCTTTTTTACTTGGTGATCCTGAAATGTTTGTTGAGTCTGATCCAATGGTTAGGCCTGTACATATTGTTCCTGAGTGATATTTTTTGTTTGCTTATGCTATTTTGCGTGCTATCCCTAATAAAGTTTTAGGTGTTTTTTTTCTTGTTTTCAGTATTTTTATTTTTTATTTTTATGTTTTTTTTAATAATTATTATAGTGTTCTTGATAATTTGAATTTTTTTTTAGTTGTTTTTTTTATTTTGGTTTCTGTTTTTTTAAGTTGATTAGGTCAGTGTCATGTCGAATATCCTTTTATTGATTTGAGAGTTGTTTTTTCTTTTTTGTATTTTTTTTTTGCTTTTTTAATTGTTTTCTCTCGATTTTTAACTAAATTTATTTTTTCTTAGTAAACTTAGTATAATTTATTATATTGGATTTAGGATCCTGGGATTTTTGTTTACTTTTAATTATTTTCAAGGTTACATGATAGGTTTTTCTAATAATTATCTTTGTAGATATATGGATTGGTTTCATAATTTTAATTGTAGTCTGTTATTTGGTGTTTTATTTTTTGTTTTTATGGTTATTGTTAATCTTTTTGTTAATTCTTATTATTTTAAGAGTCATAATATTGAGTATCAGTTTGGTGAGTTTTTATGTAGTTTGTTACCTTTATTTATTTTGGTTTTTCAAATGTTTCCTTCTTTATCTTTGTTGTATTTTAGTGGTTTGTCTTATTTAGATAGTAGTTTAACTGTTAAAGTTGTTGGTCATCAATGGTATTGAAGTTATGATTATAGGGATATCGGTATTGAGTTTGATTCTTACATGAAGTCTATTGATTCTTTATTGATTGGTGAGCCTCGTTTATTAGAAGTTGATAATCGTTGTGTTGTTCCTTGTGATACTAATGTTCGATTTTGTATTACATCGGCTGATGTTATTCACTCTTGATCTCTTCCTTCTTTTTGTATTAAACTTGATGCTATGAGTGGTATTTTAAGTACTGTTACTTGTAGTTTTCCTATGGTTGGTGTTTTTTATGGTCAGTGTTCTGAGATTTGTGGTGCTAATCATAGTTTTATGCCTATTTGTTTGGAGGTTTCTTTGTTGGAAAATTTTAAAGATTGATGTTATTTAATGTCTAGTTAATTTTGAGGTATTAGTATATTTTAGTATTATTCTTTTTCGAGGAGTCGGATTTATACCTTTATTGAATTAGCATAATTTAATGTATTTGTTTTAAGCGCAAAAGATTTTATTCAATTTTACTCTTTTAGTTTATATAAAATATGACTTTGAAGCAGTTAAGAATCGTAGAGTATACTTTTTATATATATATATATTAGTATTGCATACTATGTTAGGATATTTTCAAAGATTTTGATAAATAGAAACAAAGTGTTTAAGGTGTGGTTTTTTTTTTTGTTACAAAAATAATTTTACTGCTCTTAGTGTTGATACATCGAACTTTGTGATATCTGTTTTTAATTTCTATATTAGAAAATTATATATTGTTTTTTTTTTTTGTAGTTTTAATAATTTGAAGTTTTTTTGTTTCAAGTTTTATAACTTTACTACTTTTCTTTTCTTTTTTTCTTTTTAATTATAATTCTTTATAGTTTTTATTATCTAGCAATTAGTAAATTAATAAATTATGTTTTTTTTTTTAATATAAATGAATTACTAATTATCTGGTCAAATGTTTATTAAAGACTTAGGATTTATATTAAATCTGTTTTCTGCCCTATGGTTTTTTTAAATGGCAGTCTTAGCGTGAGGACATTAAAGTAGCAAAATAATTTGTGCTTTTATTGGGTTCGAGTATGAATGAAGTTTTGGCTGGTGATATTTTTTTTTTTTTTTGAATTTAATATTCATCTAAGAAGAGATGTTTATAATAAAACAAAGATAAGTCTTCGGAAATTTTATTTCTATTAAAAATTTTTTTTTTTAGTAATTTATCTAGGGAAGATTATTATATAATTTTTTTTTACTATTTTTAATTTAAAAAATTACTCCGGAGTTAACAGAAAAACATGCCTTATGTAGTTCTTATATTTTGGTAAGTTTTACATCGATGTTGTATCTTTATTAGCTGAAGAGGAGAAATTTCAGTTTTTTAGACTGTTCTTCTTTTAATAAATAAAACGTGATATTAGTTTAATTCATCGTGAGATAGAATTGTTTATCTTGTTTATTATTTTTTTTTATCGGGATTAGTACGAAAGGAATTTCACTATAATTTTAAATTTTTTAATCTTTTTTTTAATTTTTTTTGTTTATTTTTTTCTTGTCTTAGTTTTCTTGTTTTTGATCCTTTAAAGAGTGCTTTTTTTTTGGTTCTTTCTTTAATTTTTTTGGTTTTTTTTATTTCTTTTGGTTTTTATGTTTGGTTTTCTTATTTTATTTGTTTGATTTTTTTGAGTGGTATTTTTGTTATTATTGTTTATTTTTCTAGTTTTTCTAAATATATTTATGTTAATATTAATTTTTTTCTTGTTCTTTTTGTTTTCTTGTTTTTTTTTTTTTATTCTTTTTTTTTCTTTTTAGATCCTAGTTACTATAATTCTTTAAATTTTTTTTATTATGATTTGTTTTTTTCTTTTATTTTTTGGGTTGTTTTTTGTTTGTTTTTTTTTATAAATTTTATTAGTTTTTTTCTTTGTTTTTCTGGTGCTCTTCGACTATATTAATTTTGGTTTATTAGTATAATGAGTATATTTGATTTCCAATCAAATGGTTATTAAACTATGCTATTTTAGTTTATGAAAAATGTCTAATTTGTAATTAGAAGAATTTTTAGCAACTTTCTGGTTTTTGTTTTTTATAGTACTAATCATAAAGATATTGGTAGTATTTATTTGATTTTTGGTTTATGGGCTGGTATAGTTGGTTCTGCTCTTTCTATAATTATTCGTATCGAGTTAAGTAAACCTGGTATGTTTATTGGAGATGGTCAATTATATAATTCTATTTTAACTGCTCATGCTATCTTGATAATTTTTTTTATGGTTATACCTAGTATGATTGGTGGTTTTGGTAATTGAATGGTACCTTTAATATTAGGTGCACCTGATATAAGTTTTCCTCGATTAAATAATATTAGTTTTTGATTGTTACCTGCTTCTATTTTTTTGGTTTTTTTGGCTTGTTTTGTTGATAATGGTTTGGGTACTAGTTGGACTATTTATCCTCCTTTATCTACTTCGGGCCATCCTGGTTCTAGTGTTGATTTGGCTATTTTTAGTTTACATCTTTCTGGTATTAGTTCTATTTTAGGTGGTATTAATTTTATGTGTACTGTTAAAAATTTACGTTCTAGTTCTGTTTCTCTTAATAATATGAGTTTATTTATCTGAACTATTTTTGTTACTGTTTTTTTATTGGTTTTGTCTTTACCTGTTTTAGCTGGTGCTATCACTATGTTGTTAATTGATCGTAATTTTAATGGTTCTTTTTTTGATCCTAGTTTTGGTGGTAATCCTTTGATTTATCAGCATTTGTTTTGGTTTTTTGGTCATCCAGAAGTTTATATTTTAATTTTACCTGCTTTTGGTATTATTAGTCAATGTACTTTGTATTTGACTGGTAAAAAAGAAGTTTTTGGTTATTTGGGTATGGTTTATGCTATTTTAAGTATTGGTTTAATTGGTTGTGTAGTTTGAGCTCACCACATGTATACTGTTGGTATAGATTTTGATTCTCGTGCTTATTTTACTGCTGCTACTATAGTGATTGCTGTTCCTACTGGTGTAAAAGTTTTTAGATGGTTAGCTACTTTTTTTGGTACTGTTATAGTTTATCAACCTTTGTTGTTTTGAGTTATAGGTTTTATTTTTTTATTTACTATTGGTGGTTTGACTGGTGTTATATTATCTAATTCTAGAATTGATATTATTTTACATGATACTTATTATGTAGTGTCTCATTTTCATTACGTTTTAAGTCTTGGTGCTGTTTTTGGTTTGTTTGCAGGTGTTACTTTGTGATGATCTTTTATTACTGGTTTTGTTTTAAATAAAATTTATATGTATTCTGTTTTTTTTTTATTTTTTATTGGAGTTAATATGACTTTTTTTCCTTTACATTTTGCTGGTTTACATGGTTTCCCACGAAAATATGTAGATTATCCAGATGTTTATTCTTTCTGAAATGTTTTATCTTCTTTTGGTTCTCTTATTAGTATTTTTTCTCTTTTTTTTTTTGTTTTTGTTCTATTAGAATCTTTTATTAGTTATCGTGTTTTAGTTGTTGATTACTTTAATGGTGTTAGACCTGAAAATGCTAATTTAGGTTATAATTTTTATCATAGTTTCCAAGATGGGGTTTATTTGAGAGTGCCTCATAATTAATTGTTTTTATTTTTTATTGGTATTTTTTTTCTTTTTTACAAATTTCGACGTTTTATTTTTGTTATTATTTCTTTTGAATTTTTAATAATGGGAGTTTTTTATTTGTTTTCTTTTTTTTTTGGTTTTTTTTCTTTTTTTTATTTTTTATGTTTTAGTGTTTTTTGTAGTCTTATGGGTGTTGTTTTAATAGTTTATTTTATTAAGTTTTATGGTTGTGATTATGTTTTTTTTTAAAATCACATAATATCATACCCCAATCGAGTGGTTAGCTTAAGTTTAAAGCACCGGATTTTTAATCCGGGGATTAATCTGCTTAAAACTGTTTTTATTTTGATTTGAAATCAAAATTTGGATTTTTCCGCAGTTTTTGTCTTTATTTTTGATTTTTTTTTATTGTTTTTTGTTTTTGTTTTTTGTTTTTGTTTTTTGTTTTGTTTTTGTTTTTTGTTCCTTTTTTTAAGTTTTCTTTTTTTTTTTTTGATTTTGGTTTTATTGTTTTTAAATTTAATTTTTATTTAAATAGTATTATTTTTTCTTTTGTTTTGATTTTGATTTCTGTTAGTGTTTTTTTTTATAGTCTTTATTATCTTAATATGGAAATTAATTTTTTTTATTATTTTTTTGTTTTACTTGTTTTTATTTGTAGTATATTTTTTTTGGTTTTTTGTGATAGTGTTTTTTTTGTTTTGCTTGGTTGAGATTTGTTAGGTATTTCTAGTTTTTTTTTAGTTCTTTTTTATAATAATTGGGATAGTTGTAGTGGTTCTATGAATACTGTCTTAACCAATCGTATAGGTGATTTTTTTATTTTTGTTTTTTTTTCTTTATCTTTTTTTACTTTTTTTAATTTTTTTAGTTTTTCTTATTTTTGTTTTTATTCTTCTTTTTTTCTTATTTTGGCTGCTTTTACCAAGAGTGCTCAGTTTCCTTTTGGTGGTTGATTACCTAAGGCGATGAGTGCTCCTACTCCTGTTAGTTCTTTAGTACATAGTAGTACTCTTGTTACTGCTGGTATTGTTTTGATGATTAAATTTAATGTTATTATTATGAGTTCTTTTCTTTTGAAGTTGGTTCTTATTTCTGGTGTTTTTACTATGTTTTTTTCTAGTTTTTGTGCTTTATATGAGAATGATTTAAAGAAGGTTGTTGCTCTTAGTACTTTGTCTCAAATGGGTCTTTCTATGGTTTCTTTTGGTTTTGGTTTAAGTTTTCTTTGTTATGTTCATTTATTAAGTCATGCTATTTTTAAGAGTTGTCTTTTTATACAGATTGGTTATTTAATTCATTGTTCTTTTGGCCAACAGGATGGTCGTGGTTATTCTTTTGGTAATTTACCTTATTTTATTCAGCTTCAGATTTTGATTACTCTTTTTTGTTTGTGTGGTTTGTTTTTTTTGAGTGGTTCTGTTAGCAAAGATTATATTCTTGTTTATTTTTTTTCTAATTATTTTATGTTGTTTTTTTCTTTTTTTTTTTTTATTTCTGTTTTTATTACTTTTTTATATAGTTATCGTATTTGAAGTAGTCTTTTTTTAACTTTTTTTAATTCTTTATATTATAGCTGTAGTAGTTTTTTATTTTTTTTTACTAGTGTTCCTTTAGTTTTTTTTTCTTTGTTTTTTATTTGGTGGTTGAATCTTAATTTTTTTAGAATTCCTGTTGTTTTTGTTTATGTTGATTTTTATTTTTTTTTTTTTTTTATTTTATTGTTTTTTTTTTTTTATTTTATTGTTTTCAAGTTTTTATCTTTTTCTGTTTATTGTTTTTTGATAGATTATTTTCCTATTTTATTTACTCGTCTTTTTTATGATTTTAAGTTTTTTGATTTGTTTTTGAATAAGTTAAATTTTACTTTTTTTTCTTTTTTTTCTTTTTCTAGTTTTATTTCTATATCTTCTTATTTTAATAAGTTTAATTTTTTAGTTGTTTTCATTTTTCTTATTTTTATTGTTTTTTAGATATCTAATTTATTTTTTTAGTTTTTTGAAGTTTTTTTTTTTKTTGWTTTTTTTTTTTTTTTATGATTTTTTTTTTTTGTTTTTTTYTTTTGYTTTTTGTTTTTTTTGTTTTAGTTTTTTTTGTTGGTCTGGTAATTTTTTTTTAATTGATTCTTATTTTTATGTTGCTGTTTGTTTTATATCTGTTTTTATTTTTTCTTTGGTTTTGGTTTCTGAGCGTCATCGTGTTATTGTTTTTTTTTCTAAGGTTCTTTTAATTATTTCTTTTTTTTTTTTTTTTTCTTATAGTGTTTTTTATTTGTATGTTTTTTTTGAGCTTTCTATGGTTCCTATTATTATTTTAATTCTTGGTTATGGTTATCAGATTGAGAAGGTTAATTCTTTTTTTTATCTTGTTTTTTACGCTACTTTTTGTAGTGTTCCTTTTCTTTTTGTTTATTTTAGTTTGGATTTTTTTTTTGTTGTTCCTTATTTTGATTGTTTTATTTCTTGAGAGATGGTTTTTATTATTAGTTTGGCTTTTATAATGAAATTTCCTGTTTTTTTTTTACATCTTTGGTTGCCTAAAGCTCATGTTGAAGCTCCTACTTCTGCTAGTATTTTGTTAGCTGGTTTGTTATTGAAGTTTGGTACTGTTGGTTTTGTTCGTATTATAAAGAGTCTTAGTTATTGTCATATTAATTATTGGTTTTTTTTTTCAGTTTTGGGTATGTTTATTTCTTGTTTTGTTTGTGTTTTTCAGAGTGATTTTAAGTCTTTAGCTGCTTATTCTTCTGTTGTTCATATGAATTTTTTGTTGTTTTTTCTTTTGTTTTTTGGTTTATATTCTAAAACTGGTAGTTTTTTAGTAATGGTTTCTCATGGATATACTTCTTCTGTTATGTTTTATTTTATTGGTGAGTTTTATCGTTCTTTAGGTAGTCGAATGATTTATTTTTTGAATAGTTTTATGTCTTCTAGTTTTATTTTTTCTTTTTTAATTTCTTTGGTTTTTTTATCTAATTGTGGTATACCTCCTTCTATTTCTTTTTTTTCTGAGTTTTTTTCTTTTTCTGGTTTTTTTTCTTTGTTTTATAATGTTTTTTTTTTGGTTTTTTTTTATTTTTTTGTTTCTTTTTATTATTGTGTTTATATTATTGTTATTTCTTTTTTAGGTAAGAAGTTTTTTTTTTTTAAGAGTTGATTTTTTTTTTGATCTCTTCCTTTAATTTTTTTTTGTTTTAATGTTTTTAGTTTTTTTTTGTTTTTTTAATAGATTTAAGTTAAGTTAAACTATTAGTCTTCAAAACTAAAAATTTTATCTATAAGGTATCTAGTAGGAATTTTCTATATCCAATTGCGGTTTGGAAGTTTTTTTACCTTAACAAATTTTAGGCGAGTCTTCTAAACTTGTTTTGGGTTTTCCCGTTTGTTTTTTAAGTTTTTTCATAATTTCCATGTTTTAAGCTTTTCTACTTATCCTTTTTTTATGTTTATTTCTTTAAGTTCTCTTTTTTCTTCTTTTGTTGTTTTTTTCAAGTTTGGTATTTTCTTTTTTCTTTTTTTTTCTTTTTTTTCTTTTTTATTTCTTATTTTTTGTTGGTTTAAAGATATTTGTATGGAGGGTCTTTGTGGTTATCATAATTTTTATGTTATAGATGGTTTTAAGTTTGGTTTTGTTTTGTTTATTTTTAGTGAATTTATGTTTTTTTTTAGTATTTTTTGGTTTTATTTTGATTCTGCTTTGGTTCCTGCTCATGAGATTGGTTGTGGCTGGGGGTTTTTTGGTTTGGATAAGATTAATCCTTTTGGGGTCCCTCTTTTGAATACTGTTATTCTTCTTAGTAGTGGTGTTACTGTTACTTGGTCTCATTATTGTCTTCTGAATAATTTTTATTGTTTAGATGGTTTAATTTTGACTATTCTTCTTTCTTTTATTTTTATTTTGGTTCAGTTTTTCGAGTATAAGAGTTCTAGTTTTTCTATCTCTGATGGTGTTTATGGTAGTATTTTTTATTTTTCTACTGGTTTTCATGGTTTTCATGTTGTTTTAGGTTCTGTTTTTCTTATTTATAATCTTTTTCGTTTTTTATTTTATCATTTTAATTATTCTCATCATTTAGGTTATGAGTTTTCTATTTTATATTGGCATTTTGTAGATGTTGTTTGGTTATTTTTATTTGTTTTTGTTTATTGGTGAGGTTATTAGGTTTTATTTTTACTTTTTGGATTTTTTTAATTTTTTTGATTTTTTTCTTTTTGTTTTTGTTTTACAGTTTATTTTTTGTCAAAAGGATAGTTTAATTAATGTTTTTTTTAATAAGTTTTTTTCTTATTTAGTTAGTGTTTTTTCTTATAATTCTTCTTGTTTCATTAGATATATTTTTTCTTCTTTTATTTTTGTTTTTTTGTTGATTTGTTGTTTTGGTGGTTATTTTAGTTATTCTTTTTGTCCTTTAGGTATTATTGAGTTTACTTTTTTTTTTTCTTTTGTTTCTTGATTTTCCACTTTTTTGTTTTTGATTTCTAGTCAGAAGTTTTCTGTTTATATAAAGAAGTCTGGTGATGGTTTTTTTAAGACTTTTTTTTTGTTATTTGTTGAGATTATTAGTGAGTTTAGTCGCCCTATTGCTTTGAGTGTTCGTTTGTTTGCTAATATTATAGTTGGTCATGTTATTAGTGCTTGTTTTTATGTTTTTTTTGAGTGTGTTTTTGGTTTTTCTTTTTTAATTGTTTTTGCTATTGTTTTTGAGTGTTTTGTTTTTATTTTGCAGAGTTATATTTTTTCTCGTTTAATTTATTTATATATTAACGAGTAGCTTTTTAGTTTATTTAAAATTTTTACTTGTGGTGTAAAAGAAATTTGAGCTTTGTAAGTTAGTTTAAGTAGAATTTTTGTTTTTGGTACAAATGGTTATCTTACATTGAGGATTATTTTAATTTAGAATATTTAGCTGTTAACTAAAAGGTCTATCTTCATAAGAGTTTAGTTTATATTTAAAATATTAAATTGTAAATTTAAAGTTTTTTGCTCTTGCAGTAATTAGTTTAATTAAAATATAACATTTGGATTGTTAAGTTTTTTTACTGATTTTTCTTTTATTTTTTTGTTATTATTGTTTTTTTTTTAAATTGTTTTATTTGTAATATTGTTTTTTGATGGAGTATTTTTTTTTTAATGACTCTTGTTTTTGTTTTTTTAAATTTTAATAATTCTTATTCTTCTATTAATTATTTTATTTTTCAGGAGTTTCTTGGTTTGCTTTTTGTTTTTTTTTCTTTTGGTGTTCTTCAATTTTTTATTATTTTATTAAAAGTTGGTGTTTCCCCTTTTCATTTTTGGTGTTTAAATATTTTTAATGGTCTTAGAGGTTTTAGTACTTTTTGATTTCTTACTTTCCAGAAGTTACCCTATTTTCCTGTTTTTTCTTTTATTTTCGATTATAGTTTTTTTTTTTTTCTTGTTTTTGGTATTATTTTTTGTTATTTTAATCTTTTTTTTTGTAAATCTTTTAAGAGCATAGTTTTTATTTCTTCTGTTGAATCTTTTAATTGGTTGTTGATTTCTCTTTTTTCTTCTTTGTTTTCTGGTTTTTTTTTGTTTCTTTATTATGTTTTTGTTATGTTTTTTTTGTTGGATTATAGTTCTACTAAAGGTTATGATTTTTATAATTGGGAGTTGGTTTTTCTTTTTATAAATTTTCCTATGACCATTACTTTTTTTATTAAAATTTTTTCTATTATTTTTTTTTTTAATATTAGTTCTTTCTATTTGTTGTTTGTTTTATTTTTAATGGTCTTTTCTGTTTTTAGTTTTGGTTTTTGGTTTTTTAATGTTGGTTTAAAATTTAGTTATTATGGTTTTTATAATTTTAGTTTTTTTTATTTTGTTTTTTTTCCTTTGATGTTTTTTTGTCTTTTTTAAAAGAGTTTTAGTTTATATAGAATATATCACTTACAATGATGGGGTTTAAACTCTTACCAATTTAGTAAAATTTTATTATATTGCTTTGATATGGCAAAGTTCTTTTTGATTTGGTATTTTTTGTTTTGTTTTTAGTAGCTCTTTTTTCTTTTTTGTTTGCTTTTTTTTTTTATTTGTTTGTTTATTTTGCTTCTTTTTTTGATTTTTATTTTTGTAAATCTTCTTCTTTTGAGAGTGGTTTTATGAGTGTTGGTTTAATTCAGAATTCTTTTAGAATTCACTTTTTTGTTATTATAATCATGTTTGTTGTTTTTGATTTGGAGATTGTTATTTTTATTGGTATTCTTATTTCTGATTTAAATTCTTTTGTTTGTTTTTTTTTTTTGTTTTTTTTTTTGTTCTTGTTTTTTTATATGGAGTGGTATTATGGTAAGCTTGTTTGGAATTTTTAATAGTAAAAAACTTTATTATAATTTAGTATATCTCGTTGTCGTTGAGAAGGTTTTAAGTTTTATCTTATTATTATATTTTTTTTTTTTCTTGTTTTTAGTATCAAAAGCCGATTGGGGTTTTGATATATTATATATTATATATTATAAAAATAATATAAATATAATATATTTATTAATTATATTTATATATAAATAATTATATTTATATATATAAATAATTATATTTATATTATTTTTATTATGTATGTATGTATATTTATGTTGATATTAATTAGTTAATATCATATCCTTTATTTAGGATAATTGTTTGAGGAGAATTTTATTAATTAGGTAAACTTGTTTCATTTAAGCTGATAAACTTTGAACTTTTTTAAGTTTCAAAAGTTTCAGGAAAACAAGTTTACCTAATTAATGATTTTATTTTAATTGAAATTATATGTCTATAAGTCCAATTAAAATAAAATTTTGTAGTATAAWTGTATNNNNNNNNNNNNNNNNNNNNNNNNNNNNNNNNN
>Japan_Human_Rk6-3
GTCGTTTATTTTTCGATTTTTTTATTTATGATTTTGTTGGTTTTTTTTGTTGTTTTTTTTGTTATGCAGAGTATTGCTTTTATTACTTTATATGAGCGTCATTTGTTGGGTCTTAGTCAATCTCGACTTGGTCCTACAAAGGTAGGTTTTTTTGGTGTTTTACAGGCTATTGTAGATGGAGTTAAGCTTTTAAGTAAAGAACAATTTTTACCTTATAATTCTTCTTTTTTTTTTTTTTTATTTGTTCCTTCTGTTTCTTTTTGTTTGATATATTTAGAGTGGTTTGTTCTTCCTTTTTTTTTTGATTTTTTTACTTTCAATTATTCTGTTTTGTTTTTTCTTTGTTTGATTGGTTTTTCTGTTTATACTACTTTAATTTCTGGAATTGTTTCTAAGTCTAAGTATTCTATAATTGGCTCCATTCGTGCTAGTAGTCAGAGTATTTCTTATGAGATTTCTTTTACTTTTTTTGTTTTCTGTGTTGTTCTTCATGTTGGTGTTTTTAGTTTTTTTAGTTTTTTTAGTCTTAGTATAATTGTTCTTTTTTTTCCTTTTCTTATTATGATTATTGGTGAGCTTAATCGTGCTCCTTTCGATTTTTCTGAGGGTGAGAGTGAACTTGTTAGTGGTTACAATATTGAATATTCTAGTGTTGCTTTTGTTCTTTTGTTTTTGAGCGAGTATGGTGTTTTGATTTTTTTTTGTGTTCTTTTTTCTTTTTTATTTTTTGGCGGTTCTGTTTTTATGTCTTTTTTCATTTTTTCTCTTTTGATTTTTATTCGTAGTTCTTTCCCTCGTTATCGTTATGATATGATGATAGGTTTTTTTTGATTTATTATGTTACCTATTTCTATGATTTTGTTTTTATTTTTTTGTTTGTTATTTTTTTAGGGATTTAGTTTATATTAAAATGTTTGTTTTGCATACAAAAGAATTTTTTCTCTGGATTTTTTTTTTTAGTTTATAGATTTGATTATGGTCATTGTAATGATAAAATGGTGTTATATAATTTTTAATCACTTGAGTGGACAATGTTTTTCTATCCCGGCAATGTATTGCTTGTATAAACTTAGTACCAGAATAATCGGATAGACTGAGTAAGCTTATACCCTAAATGTGTTTTGGCCATGGTTTTTTTTTTGATTTTTTTACAACTGTTTAGTGCAATGTGCAGTTTTTTTTTGTTGTTTTATCTTGGTCAATAAGATTAGACAAATGACCTGGATTAGTACCCAGTTAATCTAAATTTAAAAGTTGCAGGAGTAAAGTAATATTTAAACTGTAATAATATTGGCGGATTTTTTAATTATCTTTGGAGGTTGAGCTGTAATTGAGAACCCTCATTATCAGCTTTGATTTTTGTCGCATGTATGATCGTTTATGTCCTTCTTAAAGAGGTGCATTAAAGATTATTTGGTGTTTAATTAATGATATCTATTAAAACAGATAAATACCTGGTATATATCAAAGTTTTCGTTTGACCTACAATATCTTATGTTTCGGATAAGGAGGAGAGATTTTCCTTTGAAGTTGTAAAAGACAGTAAATGCTTTTTAATGTAGCATTGAAGTATTTAGAGAAATCGTACAAATCATCCATCAATTGCCCACAGGGGAGTAAGTTGTAGTAAAGTAGGTGTAGGGGAATCTGTACCTAGTTTAAGTTGGTTATATTTTAATAATTTGGTTTTTTTCCAAGTGTTTTTTCCTTCTTTAATAAGTTAGTATATTTTAGTACATTGGGTTCATATCCTAAAGGAGAATTTTCACTTATTTTTTATTGTTTTTTTTATTTAATTTTTTCTTTTTTAAGGGGGTATCTTTAAGGTKTTTGGGAGTTATTAGTATAAGAAGTATTTTTAATTGCAAATTAAAAGGTTAATGGCTTTTTTTGTTCTTTTAAGTTTTTAAATGTCCCTGTTAGTTTTTCTTTATCTGTTTTTTGAAATTTTGGTAGTATTTTGGGTATGGTTCTTTTTTTTCAGATTTTTAGTGGTTTGTTTTTATCTTTTTATTATATTGCTGATGGTTTTAATTCTTTTTCTAGTGTTCAGTATATTATAAGTGATGTTAATTTTGGTTGGGTTTTTCGTATTTTGCATTTTAATGGTGCTAGTTTATTTTTTTTTTTTTTGTATTTGCATTTTTTCAAGGGTCTTTTTTTTTGTAGTTATCGTTTGTCTGGTACTTGGATTATTGGTTTAACTATTTTTTTTTTTGTTATAATGGAGGCTTTTATAGGTTATGTTTTAGTTTGAGCTCAGATGAGTTTTTGGGCTTCTGTTGTTATTACCAGTCTTTTAAGTGTTATTCCTTATTTTGGTTTTTCTATTGTTTATTGAATTTGGAGTGGTTTTTCTGTTGTTAATTCTACTCTTAAGTTTTTTTTTGTTATTCATTTTTTAATGCCTTGATTGGTTTTTCTTTTAGTTTTTGTTCATTTGTTTTTTTTACATTCTACTGGTAGGACTTCTGTTTTATATTGTCATGGTGATTATGATAAAATTAGTTTTTTTCCTTATTATTTTTATAAAGATTCTTATAATTTGGTTGTTTTTTTTCTTTTTTTTATTTTTTCTTTTTTTTTTCCTTTTTTACTTGGTGATCCTGAAATGTTTGTTGAGTCTGATCCAATGGTTAGACCTGTACATATTGTTCCTGAGTGATATTTTTTGTTTGCTTATGCTATTTTGCGTGCTATCCCTAATAAAGTTTTAGGTGTTTTTTTTCTTGTTTTCAGTATTTTTATTTTTTATTTTTATGTTTTTTTTAATAATTATTATAGTGTTCTTGATAATTTGAATTTTTTTTTAGTTGTTTTTTTTATTTTGGTTTCTGTTTTTTTAAGTTGATTAGGTCAGTGTCATGTCGAATATCCTTTTATTGATTTGAGAGTTGTTTTTTCTTTTTTGTATTTTTTTTTTGCTTTTTTAATTGTTTTCTCTCGATTTTTAACTAAATTTATTTTTTCTTAGTAAACTTAGTATAATTTATTATATTGGATTTAGGATCCTGGGATTTTTGTTTACTTTTAATTATTTTCAAGGTTACATGATAGGTTTTTCTAATAATTATCTTTGTAGATATATGGATTGGTTTCATAATTTTAATTGTAGTCTGTTATTTGGTGTTTTATTTTTTGTTTTTATGGTTATTGTTAATCTTTTTGTTAATTCTTATTATTTTAAGAGTCATAATATTGAGTATCAGTTTGGTGAGTTTTTATGTAGTTTGTTACCTTTATTTATTTTGGTTTTTCAAATGTTTCCTTCTTTATCTTTGTTGTATTTTAGTGGTTTGTCTTATTTAGATAGTAGTTTAACTGTTAAAGTTGTTGGTCATCAATGGTATTGAAGTTATGATTATAGGGATATCGGTATTGAGTTTGATTCTTACATGAAGTCTATTGATTCTTTATTGATTGGTGAGCCTCGTTTATTAGAAGTTGATAATCGTTGTGTTGTTCCTTGTGATACTAATGTTCGATTTTGTATTACATCGGCTGATGTTATTCACTCTTGATCTCTTCCTTCTTTTTGTATTAAACTTGATGCTATGAGTGGTATTTTAAGTACTGTTACTTGTAGTTTTCCTATGGTTGGTGTTTTTTATGGTCAGTGTTCTGAGATTTGTGGTGCTAATCATAGTTTTATGCCTATTTGTTTGGAGGTTTCTTTGTTGGAAAATTTTAAAGATTGATGTTATTTAATGTCTAGTTAATTTTGAGGTATTAGTATATTTTAGTATTATTCTTTTTCGAGGAGTCGGATTTATACCTTTATTGAATTAGCATAATTTAATGTATTTGTTTTAAGCGCAAAAGATTTTATTCAATTTTACTCTTTTAGTTTATATAAAATATGACTTTGAAGCAGTTAAGAATCGTAGAGTATACTTTTTATATATATATATATTAGTATTGCATACTATGTTAGGATATTTTCAAAGATTTTGATAAATAGAAACAAAGTGTTTAAGGTGTGGTTTTTTTTTTTGTTACAAAAATAATTTTACTGCTCTTAGTGTTGATACATCGAACTTTGTGATATCTGTTTTTAATTTCTATATTAGAAAATTATATATTGTTTTTTTTTTTTGTAGTTTTAATAATTTGAAGTTTTTTTGTTTCAAGTTTTATAACTTTACTACTTTTCTTTTCTTTTTTTCTTTTTAATTATAATTCTTTATAGTTTTTATTATCTAGCAATTAGTAAATTAATAAATTATGTTTTTTTTTTTAATATAAATGAATTACTAATTATCTGGTCAAATGTTTATTAAAGACTTAGGATTTATATTAAATCTGTTTTCTGCCCTATGGTTTTTTTAAATGGCAGTCTTAGCGTGAGGACATTAAAGTAGCAAAATAATTTGTGCTTTTATTGGGTTCGAGTATGAATGAAGTTTTGGCTGGTGATATTTTTTTTTTTTTTTGAATTTAATATTCATCTAAGAAGAGATGTTTATAATAAAACAAAGATAAGTCTTCGGAAATTTTATTTCTATTAAAAATTTTTTTTTTTAGTAATTTATCTAGGGAAGATTATTATATAATTTTTTTTTACTATTTTTAATTTAAAAAATTACTCCGGAGTTAACAGAAAAACATGCCTTATGTAGTTCTTATATTTTGGTAAGTTTTACATCGATGTTGTATCTTTATTAGCTGAAGAGGAGAAATTTCAGTTTTTTAGACTGTTCTTCTTTTAATAAATAAAACGTGATATTAGTTTAATTCATCGTGAGATAGAATTGTTTATCTTGTTTATTATTTTTTTTTATCGGGATTAGTACGAAAGGAATTTCACTATAATTTTAAATTTTTTAATCTTTTTTTTAATTTTTTTTGTTTATTTTTTTCTTGTCTTAGTTTTCTTGTTTTTGATCCTTTAAAGAGTGCTTTTTTTTTGGTTCTTTCTTTAATTTTTTTGGTTTTTTTTATTTCTTTTGGTTTTTATGTTTGGTTTTCTTATTTTATTTGTTTGATTTTTTTGAGTGGTATTTTTGTTATTATTGTTTATTTTTCTAGTTTTTCTAAATATATTTATGTTAATATTAATTTTTTTCTTGTTCTTTTTGTTTTCTTGTTTTTTTTTTTTTATTCTTTTTTTTTCTTTTTAGATCCTAGTTACTATAATTCTTTAAATTTTTTTTATTATGATTTGTTTTTTTCTTTTATTTTTTGGGTTGTTTTTTGTTTGTTTTTTTTTATAAATTTTATTAGTTTTTTTCTTTGTTTTTCTGGTGCTCTTCGACTATATTAATTTTGGTTTATTAGTATAATGAGTATATTTGATTTCCAATCAAATGGTTATTAAACTATGCTATTTTAGTTTATGAAAAATGTCTAATTTGTAATTAGAAGAATTTTTAGCAACTTTCTGGTTTTTGTTTTTTATAGTACTAATCATAAAGATATTGGTAGTATTTATTTGATTTTTGGTTTATGGGCTGGTATAGTTGGTTCTGCTCTTTCTATAATTATTCGTATCGAGTTAAGTAAACCTGGTATGTTTATTGGAGATGGTCAATTATATAATTCTATTTTAACTGCTCATGCTATCTTGATAATTTTTTTTATGGTTATACCTAGTATGATTGGTGGTTTTGGTAATTGAATGGTACCTTTAATATTAGGTGCACCTGATATAAGTTTTCCTCGATTAAATAATATTAGTTTTTGATTGTTACCTGCTTCTATTTTTTTGGTTTTTTTGGCTTGTTTTGTTGATAATGGTTTGGGTACTAGTTGGACTATTTATCCTCCTTTATCTACTTCGGGCCATCCTGGTTCTAGTGTTGATTTGGCTATTTTTAGTTTACATCTTTCTGGTATTAGTTCTATTTTAGGTGGTATTAATTTTATGTGTACTGTTAAAAATTTACGTTCTAGTTCTGTTTCTCTTAATAATATGAGTTTATTTATCTGAACTATTTTTGTTACTGTTTTTTTATTGGTTTTGTCTTTACCTGTTTTAGCTGGTGCTATCACTATGTTGTTAATTGATCGTAATTTTAATGGTTCTTTTTTTGATCCTAGTTTTGGTGGTAATCCTTTGATTTATCAGCATTTGTTTTGGTTTTTTGGTCATCCAGAAGTTTATATTTTAATTTTACCTGCTTTTGGTATTATTAGTCAATGTACTTTGTATTTGACTGGTAAAAAAGAAGTTTTTGGTTATTTGGGTATGGTTTATGCTATTTTAAGTATTGGTTTAATTGGTTGTGTAGTTTGAGCTCACCACATGTATACTGTTGGTATAGATTTTGATTCTCGTGCTTATTTTACTGCTGCTACTATAGTGATTGCTGTTCCTACTGGTGTAAAAGTTTTTAGATGGTTAGCTACTTTTTTTGGTACTGTTATAGTTTATCAACCTTTGTTGTTTTGAGTTATAGGTTTTATTTTTTTATTTACTATTGGTGGTTTGACTGGTGTTATATTATCTAATTCTAGAATTGATATTATTTTACATGATACTTATTATGTAGTGTCTCATTTTCATTACGTTTTAAGTCTTGGTGCTGTTTTTGGTTTGTTTGCAGGTGTTACTTTGTGATGATCTTTTATTACTGGTTTTGTTTTAAATAAAATTTATATGTATTCTGTTTTTTTTTTATTTTTTATTGGAGTTAATATGACTTTTTTTCCTTTACATTTTGCTGGTTTACATGGTTTCCCACGAAAATATGTAGATTATCCAGATGTTTATTCTTTCTGAAATGTTTTATCTTCTTTTGGTTCTCTTATTAGTATTTTTTCTCTTTTTTTTTTTGTTTTTGTTCTATTAGAATCTTTTATTAGTTATCGTGTTTTAGTTGTTGATTACTTTAATGGTGTTAGACCTGAAAATGCTAATTTAGGTTATAATTTTTATCATAGTTTCCAAGATGGGGTTTATTTGAGAGTGCCTCATAATTAATTGTTTTTATTTTTTATTGGTATTTTTTTTCTTTTTTACAAATTTCGACGTTTTATTTTTGTTATTATTTCTTTTGAATTTTTAATAATGGGAGTTTTTTATTTGTTTTCTTTTTTTTTTGGTTTTTTTTCTTTTTTTTATTTTTTATGTTTTAGTGTTTTTTGTAGTCTTATGGGTGTTGTTTTAATAGTTTATTTTATTAAGTTTTATGGTTGTGATTATGTTTTTTTTTAAAATCACATAATATCATACCCCAATCGAGTGGTTAGCTTAAGTTTAAAGCACCGGATTTTTAATCCGGGGATTAATCTGCTTAAAACTGTTTTTATTTTGATTTGAAATCAAAATTTGGATTTTTCCGCAGTTTTTGTCTTTATTTTTGATTTTTTTTTATTGTTTTTTGTTTTTGTTTTTTGTTTTTGTTTTTTGTTTTGTTTTTGTTTTTTGTTCCTTTTTTTAAGTTTTCTTTTTTTTTTTTTGATTTTGGTTTTATTGTTTTTAAATTTAATTTTTATTTAAATAGTATTATTTTTTCTTTTGTTTTGATTTTGATTTCTGTTAGTGTTTTTTTTTATAGTCTTTATTATCTTAATATGGAAATTAATTTTTTTTATTATTTTTTTGTTTTACTTGTTTTTATTTGTAGTATATTTTTTTTGGTTTTTTGTGATAGTGTTTTTTTTGTTTTGCTTGGTTGAGATTTGTTAGGTATTTCTAGTTTTTTTTTAGTTCTTTTTTATAATAATTGGGATAGTTGTAGTGGTTCTATGAATACTGTCTTAACCAATCGTATAGGTGATTTTTTTATTTTTGTTTTTTTTTCTTTATCTTTTTTTACTTTTTTTAATTTTTTTAGTTTTTCTTATTTTTGTTTTTATTCTTCTTTTTTTCTTATTTTGGCTGCTTTTACCAAGAGTGCTCAGTTTCCTTTTGGTGGTTGATTACCTAAGGCGATGAGTGCTCCTACTCCTGTTAGTTCTTTAGTACATAGTAGTACTCTTGTTACTGCTGGTATTGTTTTGATGATTAAATTTAATGTTATTATTATGAGTTCTTTTCTTTTGAAGTTGGTTCTTATTTCTGGTGTTTTTACTATGTTTTTTTCTAGTTTTTGTGCTTTATATGAGAATGATTTAAAGAAGGTTGTTGCTCTTAGTACTTTGTCTCAAATGGGTCTTTCTATGGTTTCTTTTGGTTTTGGTTTAAGTTTTCTTTGTTATGTTCATTTATTAAGTCATGCTATTTTTAAGAGTTGTCTTTTTATACAGATTGGTTATTTAATTCATTGTTCTTTTGGCCAACAGGATGGTCGTGGTTATTCTTTTGGTAATTTACCTTATTTTATTCAGCTTCAGATTTTGATTACTCTTTTTTGTTTGTGTGGTTTGTTTTTTTTGAGTGGTTCTGTTAGCAAAGATTATATTCTTGTTTATTTTTTTTCTAATTATTTTATGTTGTTTTTTTCTTTTTTTTTTTTTATTTCTGTTTTTATTACTTTTTTATATAGTTATCGTATTTGAAGTAGTCTTTTTTTAACTTTTTTTAATTCTTTATATTATAGCTGTAGTAGTTTTTTATTTTTTTTTACTAGTGTTCCTTTAGTTTTTTTTTCTTTGTTTTTTATTTGGTGGTTGAATCTTAATTTTTTTAGAATTCCTGTTGTTTTTGTTTATGTTGATTTTTATTTTTTTTTTTTTTTTATTTTWTTGTTTTTTTTTTTTTATTTTATTGTTTTCAAGTTTTTATCTTTTTCTGTTTATTGTTTTTTGATAGATTATTTTCCTATTTTATTTACTCGTCTTTTTTATGATTTTAAGTTTTTTGATTTGTTTTTGAATAAGTTAAATTTTACTTTTTTTTCTTTTTTTTCTTTTTCTAGTTTTATTTCTATATCTTCTTATTTTAATAAGTTTAATTTTTTAGTTGTTTTCATTTTTCTTATTTTTATTGTTTTTTAGATATCTAATTTATTTTTTTAGTTTTTTGAAGTTTTTTTTTTTGTTGWTTTTTTTTTTTTTTTWTGATTTTTTTTTTTTGTTTTTTTYTTTTGCTTTTTGTTTTTTTTGTTTTAGTTTTTTTTGTTGGTCTGGTAATTTTTTTTTAATTGATTCTTATTTTTATGTTGCTGTTTGTTTTATATCTGTTTTTATTTTTTCTTTGGTTTTGGTTTCTGAGCGTCATCGTGTTATTGTTTTTTTTTCTAAGGTTCTTTTAATTATTTCTTTTTTTTTTTTTTTTTCTTATAGTGTTTTTTATTTGTATGTTTTTTTTGAGCTTTCTATGGTTCCTATTATTATTTTAATTCTTGGTTATGGTTATCAGATTGAGAAGGTTAATTCTTTTTTTTATCTTGTTTTTTACGCTACTTTTTGTAGTGTTCCTTTTCTTTTTGTTTATTTTAGTTTGGATTTTTTTTTTGTTGTTCCTTATTTTGATTGTTTTATTTCTTGAGAGATGGTTTTTATTATTAGTTTGGCTTTTATAATGAAATTTCCTGTTTTTTTTTTACATCTTTGGTTGCCTAAAGCTCATGTTGAAGCTCCTACTTCTGCTAGTATTTTGTTAGCTGGTTTGTTATTGAAGTTTGGTACTGTTGGTTTTGTTCGTATTATAAAGAGTCTTAGTTATTGTCATATTAATTATTGGTTTTTTTTTTCAGTTTTGGGTATGTTTATTTCTTGTTTTGTTTGTGTTTTTCAGAGTGATTTTAAGTCTTTAGCTGCTTATTCTTCTGTTGTTCATATGAATTTTTTGTTGTTTTTTCTTTTGTTTTTTGGTTTATATTCTAAAACTGGTAGTTTTTTAGTAATGGTTTCTCATGGATATACTTCTTCTGTTATGTTTTATTTTATTGGTGAGTTTTATCGTTCTTTAGGTAGTCGAATGATTTATTTTTTGAATAGTTTTATGTCTTCTAGTTTTATTTTTTCTTTTTTAATTTCTTTGGTTTTTTTATCTAATTGTGGTATACCTCCTTCTATTTCTTTTTTTTCTGAGTTTTTTTCTTTTTCTGGTTTTTTTTCTTTGTTTTATAATGTTTTTTTTTTGGTTTTTTTTTATTTTTTTGTTTCTTTTTATTATTGTGTTTATATTATTGTTATTTCTTTTTTAGGTAAGAAGTTTTTTTTTTTTAAGAGTTGATTTTTTTTTTGATCTCTTCCTTTAATTTTTTTTTGTTTTAATGTTTTTAGTTTTTTTTTGTTTTTTTAATAGATTTAAGTTAAGTTAAACTATTAGTCTTCAAAACTAAAAATTTTATCTATAAGGTATCTAGTAGGAATTTTCTATATCCAATTGCGGTTTGGAAGTTTTTTTACCTTAACAAATTTTAGGCGAGTCTTCTAAACTTGTTTTGGGTTTTCCCGTTTGTTTTTTAAGTTTTTTCATAATTTCCATGTTTTAAGCTTTTCTACTTATCCTTTTTTTATGTTTATTTCTTTAAGTTCTCTTTTTTCTTCTTTTGTTGTTTTTTTCAAGTTTGGTATTTTCTTTTTTCTTTTTTTTTCTTTTTTTTCTTTTTTATTTCTTATTTTTTGTTGGTTTAAAGATATTTGTATGGAGGGTCTTTGTGGTTATCATAATTTTTATGTTATAGATGGTTTTAAGTTTGGTTTTGTTTTGTTTATTTTTAGTGAATTTATGTTTTTTTTTAGTATTTTTTGGTTTTATTTTGATTCTGCTTTGGTTCCTGCTCATGAGATTGGTTGTGGCTGGGGGTTTTTTGGTTTGGATAAGATTAATCCTTTTGGGGTCCCTCTTTTGAATACTGTTATTCTTCTTAGTAGTGGTGTTACTGTTACTTGGTCTCATTATTGTCTTCTGAATAATTTTTATTGTTTAGATGGTTTAATTTTGACTATTCTTCTTTCTTTTATTTTTATTTTGGTTCAGTTTTTCGAGTATAAGAGTTCTAGTTTTTCTATCTCTGATGGTGTTTATGGTAGTATTTTTTATTTTTCTACTGGTTTTCATGGTTTTCATGTTGTTTTAGGTTCTGTTTTTCTTATTTATAATCTTTTTCGTTTTTTATTTTATCATTTTAATTATTCTCATCATTTAGGTTATGAGTTTTCTATTTTATATTGGCATTTTGTAGATGTTGTTTGGTTATTTTTATTTGTTTTTGTTTATTGGTGAGGTTATTAGGTTTTATTTTTACTTTTTGGATTTTTTTAATTTTTTTGATTTTTTTCTTTTTGTTTTTGTTTTACAGTTTATTTTTTGTCAAAAGGATAGTTTAATTAATGTTTTTTTTAATAAGTTTTTTTCTTATTTAGTTAGTGTTTTTTCTTATAATTCTTCTTGTTTCATTAGATATATTTTTTCTTCTTTTATTTTTGTTTTTTTGTTGATTTGTTGTTTTGGTGGTTATTTTAGTTATTCTTTTTGTCCTTTAGGTATTATTGAGTTTACTTTTTTTTTTTCTTTTGTTTCTTGATTTTCCACTTTTTTGTTTTTGATTTCTAGTCAGAAGTTTTCTGTTTATATAAAGAAGTCTGGTGATGGTTTTTTTAAGACTTTTTTTTTGTTATTTGTTGAGATTATTAGTGAGTTTAGTCGCCCTATTGCTTTGAGTGTTCGTTTGTTTGCTAATATTATAGTTGGTCATGTTATTAGTGCTTGTTTTTATGTTTTTTTTGAGTGTGTTTTTGGTTTTTCTTTTTTAATTGTTTTTGCTATTGTTTTTGAGTGTTTTGTTTTTATTTTGCAGAGTTATATTTTTTCTCGTTTAATTTATTTATATATTAACGAGTAGCTTTTTAGTTTATTTAAAATTTTTACTTGTGGTGTAAAAGAAATTTGAGCTTTGTAAGTTAGTTTAAGTAGAATTTTTGTTTTTGGTACAAATGGTTATCTTACATTGAGGATTATTTTAATTTAGAATATTTAGCTGTTAACTAAAAGGTCTATCTTCATAAGAGTTTAGTTTATATTTAAAATATTAAATTGTAAATTTAAAGTTTTTTGCTCTTGCAGTAATTAGTTTAATTAAAATATAACATTTGGATTGTTAAGTTTTTTTACTGATTTTTCTTTTATTTTTTTGTTATTATTGTTTTTTTTTTAAATTGTTTTATTTGTAATATTGTTTTTTGATGGAGTATTTTTTTTTTAATGACTCTTGTTTTTGTTTTTTTAAATTTTAATAATTCTTATTCTTCTATTAATTATTTTATTTTTCAGGAGTTTCTTGGTTTGCTTTTTGTTTTTTTTTCTTTTGGTGTTCTTCAATTTTTTATTATTTTATTAAAAGTTGGTGTTTCCCCTTTTCATTTTTGGTGTTTAAATATTTTTAATGGTCTTAGAGGTTTTAGTACTTTTTGATTTCTTACTTTCCAGAAGTTACCCTATTTTCCTGTTTTTTCTTTTATTTTCGATTATAGTTTTTTTTTTTTTCTTGTTTTTGGTATTATTTTTTGTTATTTTAATCTTTTTTTTTGTAAATCTTTTAAGAGCATAGTTTTTATTTCTTCTGTTGAGTCTTTTAATTGGTTGTTGATTTCTCTTTTTTCTTCTTTGTTTTCTGGTTTTTTTTTGTTTCTTTATTATGTTTTTGTTATGTTTTTTTTGTTGGATTATAGTTCTACTAAAGGTTATGATTTTTATAATTGGGAGTTGGTTTTTCTTTTTATAAATTTTCCTATGACCATTACTTTTTTTATTAAAATTTTTTCTATTATTTTTTTTTTTAATATTAGTTCTTTCTATTTGTTGTTTGTTTTATTTTTAATGGTCTTTTCTGTTTTTAGTTTTGGTTTTTGGTTTTTTAATGTTGGTTTAAAATTTAGTTATTATGGTTTTTATAATTTTAGTTTTTTTTATTTTGTTTTTTTTCCTTTGATGTTTTTTTGTCTTTTTTAAAAGAGTTTTAGTTTATATAGAATATATCACTTACAATGATGGGGTTTAAACTCTTACCAATTTAGTAAAATTTTATTATATTGCTTTGATATGGCAAAGTTCTTTTTGATTTGGTATTTTTTGTTTTGTTTTTAGTAGCTCTTTTTTCTTTTTTGTTTGCTTTTTTTTTTTATTTGTTTGTTTATTTTGCTTCTTTTTTTGATTTTTATTTTTGTAAATCTTCTTCTTTTGAGAGTGGTTTTATGAGTGTTGGTTTAATTCAGAATTCTTTTAGAATTCACTTTTTTGTTATTATAATCATGTTTGTTGTTTTTGATTTGGAGATTGTTATTTTTATTGGTATTCTTATTTCTGATTTAAATTCTTTTGTTTGTTTTTTTTTTTTGTTTTTTTTTTTGTTCTTGTTTTTTTATATGGAGTGGTATTATGGTAAGCTTGTTTGGAATTTTTAATAGTAAAAAACTTTATTATAATTTAGTATATCTCGTTGTCGTTGAGAAGGTTTTAAGTTTTATCTTATTATTATATTTTTTTTTTTTCTTGTTTTTAGTATCAAAAGCCGATTGGGGTTTTGATATATTATATATTATATATTATAAAAATAATATAAATATAATATATTTATTAATTATATTTATATATAAATAATTATATTTATATATATAAATAATTATATTTATATTATTTTTATTATGTATGTATGTATATTTATGTTGATATTAATTAGTTAATATCATATCCTTTATTTAGGATAATTGTTTGAGGAGAATTTTATTAATTAGGTAAACTTGTTTCATTTAAGCTGATAAACTTTGAACTTTTTTAAGTTTCAAAAGTTTCAGGAAAACAAGTTTACCTAATTAATGATTTTATTTTAATTGAAATTATATGTCTATAAGTCCAATTAAAATAAAATTTTGTAGTATAAATGTATNNNNNNNNNNNNNGTTGCATAATTTTTTTATTT
>Japan_Human_Rk6-4
GTCGTTTATTTTTCGATTTTTTTATTTATGATTTTGTTGGTTTTTTTTGTTGTTTTTTTTGTTATGCAGAGTATTGCTTTTATTACTTTATATGAGCGTCATTTGTTGGGTCTTAGTCAATCTCGACTTGGTCCTACAAAGGTAGGTTTTTTTGGTGTTTTACAGGCTATCGTAGATGGAGTTAAGCTTTTAAGTAAAGAACAATTTTTACCTTATAATTCTTCTTTTTTTTTTTTTTTATTTGTTCCTTCTGTTTCTTTTTGTTTGATATATTTAGAGTGGTTTGTTCTTCCTTTTTTTTTTGATTTTTTTACTTTCAATTATTCTGTTTTGTTTTTTCTTTGTTTGATTGGTTTTTCTGTTTATACTACTTTAATTTCTGGAATTGTTTCTAAGTCTAAGTATTCTATAATTGGCTCCATTCGTGCTAGTAGTCAGAGTATTTCTTATGAGATTTCTTTTACTTTTTTTGTTTTCTGTGTTGTTCTTCATGTTGGTGTTTTTAGTTTTTTTAGTTTTTTTAGTCTTAGTATAATTGTTCTTTTTTTTCCTTTTCTTATTATGATTATTGGTGAGCTTAATCGTGCTCCTTTCGATTTTTCTGAGGGTGAGAGTGAACTTGTTAGTGGTTACAATATTGAATATTCTAGTGTTGCTTTTGTTCTTTTGTTTTTGAGCGAGTATGGTGTTTTGATTTTTTTTTGTGTTCTTTTTTCTTTTTTATTTTTTGGCGGTTCTGTTTTTATGTCTTTTTTCATTTTTTCTCTTTTGATTTTTATTCGTAGTTCTTTCCCTCGTTATCGTTATGATATGATGATAGGTTTTTTTTGATTTATTATGTTACCTATTTCTATGATTTTGTTTTTATTTTTTTGTTTGTTATTTTTTTAGGGATTTAGTTTATATTAAAATGTTTGTTTTGCATACAAAAGAATTTTTTCTCTGGATTTTTTTTTTTAGTTTATAGATTTGATTATGGTCATTGTAATGATAAAATGGTGTTATATAATTTTTAATCACTTGAGTGGACAATGTTTTTCTATCCCGGCAATGTATTGCTTGTATAAACTTAGTACCAGAATAATCGGATAGACTGAGTAAGCTTATACCCTAAATGTGTTTTGGCCATGGTTTTTTTTTTGATTTTTTTACAACTGTTTAGTGCAATGTGCAGTTTTTTTTTGTTGTTTTATCTTGGTCAATAAGATTAGACAAATGACCTGGATTAGTACCCAGTTAATCTAAATTTAAAAGTTGCAGGAGTAAAGTAATATTTAAACTGTAATAATATTGGCGGATTTTTTAATTATCTTTGGAGGTTGAGCTGTAATTGAGAACCCTCATTATCAGCTTTGATTTTTGTCGCATGTATGATCGTTTATGTCCTTCTTAAAGAGGTGCATTAAAGATTATTTGGTGTTTAATTAATGATATCTATTAAAACAGATAAATACCTGGTATATATCAAAGTTTTCGTTTGACCTACAATATCTTATGTTTCGGATAAGGAGGAGAGATTTTCCTTTGAAGTTGTAAAAGACAGTAAATGCTTTTTAATGTAGCATTGAAGTATTTAGAGAAATCGTACAAATCATCCATCAATTGCCCACAGGGGAGTAAGTTGTAGTAAAGTAGGTGTAGGGGAATCTGTACCTAGTTTAAGTTGGTTATATTTTAATAATTTGGTTTTTTTCCAAGTGTTTTTTCCTTCTTTAATAAGTTAGTATATTTTAGTACATTGGGTTCATATCCTAAAGGAGAATTTTCACTTATTTTTTATTGTTTTTTTTATTTAATTTTTTCTTTTTTAAGGGGGTATCTTTAAGGTTTTTGGGAGTTATTAGTATAAGAAGTATTTTTAATTGCAAATTAAAAGGTTAATGGCTTTTTTTGTTCTTTTAAGTTTTTAAATGTCCCTGTTAGTTTTTCTTTATCTGTTTTTTGAAATTTTGGTAGTATTTTGGGTATGGTTCTTTTTTTTCAGATTTTTAGTGGTTTGTTTTTATCTTTTTATTATATTGCTGATGGTTTTAATTCTTTTTCTAGTGTTCAGTATATTATAAGTGATGTTAATTTTGGTTGGGTTTTTCGTATTTTGCATTTTAATGGTGCTAGTTTATTTTTTTTTTTTTTGTATTTGCATTTTTTCAAGGGTCTTTTTTTTTGTAGTTATCGTTTGTCTGGTACTTGGATTATTGGTTTAACTATTTTTTTTTTTGTTATAATGGAGGCTTTTATAGGTTATGTTTTAGTTTGAGCTCAGATGAGTTTTTGGGCTTCTGTTGTTATTACCAGTCTTTTAAGTGTTATTCCTTATTTTGGTTTTTCTATTGTTTATTGAATTTGGAGTGGTTTTTCTGTTGTTAATTCTACTCTTAAGTTTTTTTTTGTTATTCATTTTTTAATGCCTTGATTGGTTTTTCTTTTAGTTTTTGTTCATTTGTTTTTTTTACATTCTACTGGTAGGACTTCTGTTTTATATTGTCATGGTGATTATGATAAAATTAGTTTTTTTCCTTATTATTTTTATAAAGATTCTTATAATTTGGTTGTTTTTTTTCTTTTTTTTATTTTTTCTTTTTTTTTTCCTTTTTTACTTGGTGATCCTGAAATGTTTGTTGAGTCTGATCCAATGGTTAGACCTGTACATATTGTTCCTGAGTGATATTTTTTGTTTGCTTATGCTATTTTGCGTGCTATCCCTAATAAAGTTTTAGGTGTTTTTTTTCTTGTTTTCAGTATTTTTATTTTTTATTTTTATGTTTTTTTTAATAATTATTATAGTGTTCTTGATAATTTGAATTTTTTTTTAGTTGTTTTTTTTATTTTGGTTTCTGTTTTTTTAAGTTGATTAGGTCAGTGTCATGTCGAATATCCTTTTATTGATTTGAGAGTTGTTTTTTCTTTTTTGTATTTTTTTTTTGCTTTTTTAATTGTTTTCTCTCGATTTTTAACTAAATTTATTTTTTCTTAGTAAACTTAGTATAATTTATTATATTGGATTTAGGATCCTGGGATTTTTGTTTACTTTTAATTATTTTCAAGGTTACATGATAGGTTTTTCTAATAATTATCTTTGTAGATATATGGATTGGTTTCATAATTTTAATTGTAGTCTGTTATTTGGTGTTTTATTTTTTGTTTTTATGGTTATTGTTAATCTTTTTGTTAATTCTTATTATTTTAAGAGTCATAATATTGAGTATCAGTTTGGTGAGTTTTTATGTAGTTTGTTACCTTTATTTATTTTGGTTTTTCAAATGTTTCCTTCTTTATCTTTGTTGTATTTTAGTGGTTTGTCTTATTTAGATAGTAGTTTAACTGTTAAAGTTGTTGGTCATCAATGGTATTGAAGTTATGATTATAGGGATATCGGTATTGAGTTTGATTCTTACATGAAGTCTATTGATTCTTTATTGATTGGTGAGCCTCGTTTATTAGAAGTTGATAATCGTTGTGTTGTTCCTTGTGATACTAATGTTCGATTTTGTATTACATCGGCTGATGTTATTCACTCTTGATCTCTTCCTTCTTTTTGTATTAAACTTGATGCTATGAGTGGTATTTTAAGTACTGTTACTTGTAGTTTTCCTATGGTTGGTGTTTTTTATGGTCAGTGTTCTGAGATTTGTGGTGCTAATCATAGTTTTATGCCTATTTGTTTGGAGGTTTCTTTGTTGGAAAATTTTAAAGATTGATGTTATTTAATGTCTAGTTAATTTTGAGGTATTAGTATATTTTAGTATTATTCTTTTTCGAGGAGTCGGATTTATACCTTTATTGAATTAGCATAATTTAATGTATTTGTTTTAAGCGCAAAAGATTTTATTCAATTTTACTCTTTTAGTTTATATAAAATATGACTTTGAAGCAGTTAAGAATCGTAGAGTATACTTTTTATATATATATATATTAGTATTGCATACTATGTTAGGATATTTTCAAAGATTTTGATAAATAGAAACAAAGTGTTTAAGGTGTGGTTTTTTTTTTTGTTACAAAAATAATTTTACTGCTCTTAGTGTTGATACATCGAACTTTGTGATATCTGTTTTTAATTTCTATATTAGAAAATTATATATTGTTTTTTTTTTTTGTAGTTTTAATAATTTGAAGTTTTTTTGTTTCAAGTTTTATAACTTTACTACTTTTCTTTTCTTTTTTTCTTTTTAATTATAATTCTTTATAGTTTTTATTATCTAGCAATTAGTAAATTAATAAATTATGTTTTTTTTTTTAATATAAATGAATTACTAATTATCTGGTCAAATGTTTATTAAAGACTTAGGATTTATATTAAATCTGTTTTCTGCCCTATGGTTTTTTTAAATGGCAGTCTTAGCGTGAGGACATTAAAGTAGCAAAATAATTTGTGCTTTTATTGGGTTCGAGTATGAATGAAGTTTTGGCTGGTGATATTTTTTTTTTTTTTTGAATTTAATATTCATCTAAGAAGAGATGTTTATAATAAAACAAAGATAAGTCTTCGGAAATTTTATTTCTATTAAAAATTTTTTTTTTTAGTAATTTATCTAGGGAAGATTATTATATAATTTTTTTTTACTATTTTTAATTTAAAAAATTACTCCGGAGTTAACAGAAAAACATGCCTTATGTAGTTCTTATATTTTGGTAAGTTTTACATCGATGTTGTATCTTTATTAGCTGAAGAGGAGAAATTTCAGTTTTTTAGACTGTTCTTCTTTTAATAAATAAAACGTGATATTAGTTTAATTCATCGTGAGATAGAATTGTTTATCTTGTTTATTATTTTTTTTTATCGGGATTAGTACGAAAGGAATTTCACTATAATTTTAAATTTTTTAATCTTTTTTTTAATTTTTTTTGTTTATTTTTTTCTTGTCTTAGTTTTCTTGTTTTTGATCCTTTAAAGAGTGCTTTTTTTTTGGTTCTTTCTTTAATTTTTTTGGTTTTTTTTATTTCTTTTGGTTTTTATGTTTGGTTTTCTTATTTTATTTGTTTGATTTTTTTGAGTGGTATTTTTGTTATTATTGTTTATTTTTCTAGTTTTTCTAAATATATTTATGTTAATATTAATTTTTTTCTTGTTCTTTTTGTTTTCTTGTTTTTTTTTTTTTATTCTTTTTTTTTCTTTTTAGATCCTAGTTACTATAATTCTTTAAATTTTTTTTATTATGATTTGTTTTTTTCTTTTATTTTTTGGGTTGTTTTTTGTTTGTTTTTTTTTATAAATTTTATTAGTTTTTTTCTTTGTTTTTCTGGTGCTCTTCGACTATATTAATTTTGGTTTATTAGTATAATGAGTATATTTGATTTCCAATCAAATGGTTATTAAACTATGCTATTTTAGTTTATGAAAAATGTCTAATTTGTAATTAGAAGAATTTTTAGCAACTTTCTGGTTTTTGTTTTTTATAGTACTAATCATAAAGATATTGGTAGTATTTATTTGATTTTTGGTTTATGGGCTGGTATAGTTGGTTCTGCTCTTTCTATAATTATTCGTATCGAGTTAAGTAAACCTGGTATGTTTATTGGAGATGGTCAATTATATAATTCTATTTTAACTGCTCATGCTATCTTGATAATTTTTTTTATGGTTATACCTAGTATGATTGGTGGTTTTGGTAATTGAATGGTACCTTTAATATTAGGTGCACCTGATATAAGTTTTCCTCGATTAAATAATATTAGTTTTTGATTGTTACCTGCTTCTATTTTTTTGGTTTTTTTGGCTTGTTTTGTTGATAATGGTTTGGGTACTAGTTGGACTATTTATCCTCCTTTATCTACTTCGGGCCATCCTGGTTCTAGTGTTGATTTGGCTATTTTTAGTTTACATCTTTCTGGTATTAGTTCTATTTTAGGTGGTATTAATTTTATGTGTACTGTTAAAAATTTACGTTCTAGTTCTGTTTCTCTTAATAATATGAGTTTATTTATCTGAACTATTTTTGTTACTGTTTTTTTATTGGTTTTGTCTTTACCTGTTTTAGCTGGTGCTATCACTATGTTGTTAATTGATCGTAATTTTAATGGTTCTTTTTTTGATCCTAGTTTTGGTGGTAATCCTTTGATTTATCAGCATTTGTTTTGGTTTTTTGGTCATCCAGAAGTTTATATTTTAATTTTACCTGCTTTTGGTATTATTAGTCAATGTACTTTGTATTTGACTGGTAAAAAAGAAGTTTTTGGTTATTTGGGTATGGTTTATGCTATTTTAAGTATTGGTTTAATTGGTTGTGTAGTTTGAGCTCACCACATGTATACTGTTGGTATAGATTTTGATTCTCGTGCTTATTTTACTGCTGCTACTATAGTGATTGCTGTTCCTACTGGTGTAAAAGTTTTTAGATGGTTAGCTACTTTTTTTGGTACTGTTATAGTTTATCAACCTTTGTTGTTTTGAGTTATAGGTTTTATTTTTTTATTTACTATTGGTGGTTTGACTGGTGTTATATTATCTAATTCTAGAATTGATATTATTTTACATGATACTTATTATGTAGTGTCTCATTTTCATTACGTTTTAAGTCTTGGTGCTGTTTTTGGTTTGTTTGCAGGTGTTACTTTGTGATGATCTTTTATTACTGGTTTTGTTTTAAATAAAATTTATATGTATTCTGTTTTTTTTTTATTTTTTATTGGAGTTAATATGACTTTTTTTCCTTTACATTTTGCTGGTTTACATGGTTTCCCACGAAAATATGTAGATTATCCAGATGTTTATTCTTTCTGAAATGTTTTATCTTCTTTTGGTTCTCTTATTAGTATTTTTTCTCTTTTTTTTTTTGTTTTTGTTCTATTAGAATCTTTTATTAGTTATCGTGTTTTAGTTGTTGATTACTTTAATGGTGTTAGACCTGAAAATGCTAATTTAGGTTATAATTTTTATCATAGTTTCCAAGATGGGGTTTATTTGAGAGTGCCTCATAATTAATTGTTTTTATTTTTTATTGGTATTTTTTTTCTTTTTTACAAATTTCGACGTTTTATTTTTGTTATTATTTCTTTTGAATTTTTAATAATGGGAGTTTTTTATTTGTTTTCTTTTTTTTTTGGTTTTTTTTCTTTTTTTTATTTTTTATGTTTTAGTGTTTTTTGTAGTCTTATGGGTGTTGTTTTAATAGTTTATTTTATTAAGTTTTATGGTTGTGATTATGTTTTTTTTTAAAATCACATAATATCATACCCCAATCGAGTGGTTAGCTTAAGTTTAAAGCACCGGATTTTTAATCCGGGGATTAATCTGCTTAAAACTGTTTTTATTTTGATTTGAAATCAAAATTTGGATTTTTCCGCAGTTTTTGTCTTTATTTTTGATTTTTTTTTATTGTTTTTTGTTTTTGTTTTTTGTTTTTGTTTTTTGTTTTGTTTTTGTTTTTTGTTCCTTTTTTTAAGTTTTCTTTTTTTTTTTTTGATTTTGGTTTTATTGTTTTTAAATTTAATTTTTATTTAAATAGTATTATTTTTTCTTTTGTTTTGATTTTGATTTCTGTTAGTGTTTTTTTTTATAGTCTTTATTATCTTAATATGGAAATTAATTTTTTTTATTATTTTTTTGTTTTACTTGTTTTTATTTGTAGTATATTTTTTTTGGTTTTTTGTGATAGTGTTTTTTTTGTTTTGCTTGGTTGAGATTTGTTAGGTATTTCTAGTTTTTTTTTAGTTCTTTTTTATAATAATTGGGATAGTTGTAGTGGTTCTATGAATACTGTCTTAACCAATCGTATAGGTGATTTTTTTATTTTTGTTTTTTTTTCTTTATCTTTTTTTACTTTTTTTAATTTTTTTAGTTTTTCTTATTTTTGTTTTTATTCTTCTTTTTTTCTTATTTTGGCTGCTTTTACCAAGAGTGCTCAGTTTCCTTTTGGTGGTTGATTACCTAAGGCGATGAGTGCTCCTACTCCTGTTAGTTCTTTAGTACATAGTAGTACTCTTGTTACTGCTGGTATTGTTTTGATGATTAAATTTAATGTTATTATTATGAGTTCTTTTCTTTTGAAGTTGGTTCTTATTTCTGGTGTTTTTACTATGTTTTTTTCTAGTTTTTGTGCTTTATATGAGAATGATTTAAAGAAGGTTGTTGCTCTTAGTACTTTGTCTCAAATGGGTCTTTCTATGGTTTCTTTTGGTTTTGGTTTAAGTTTTCTTTGTTATGTTCATTTATTAAGTCATGCTATTTTTAAGAGTTGTCTTTTTATACAGATTGGTTATTTAATTCATTGTTCTTTTGGCCAACAGGATGGTCGTGGTTATTCTTTTGGTAATTTACCTTATTTTATTCAGCTTCAGATTTTGATTACTCTTTTTTGTTTGTGTGGTTTGTTTTTTTTGAGTGGTTCTGTTAGCAAAGATTATATTCTTGTTTATTTTTTTTCTAATTATTTTATGTTGTTTTTTTCTTTTTTTTTTTTTATTTCTGTTTTTATTACTTTTTTATATAGTTATCGTATTTGAAGTAGTCTTTTTTTAACTTTTTTTAATTCTTTATATTATAGCTGTAGTAGTTTTTTATTTTTTTTTACTAGTGTTCCTTTAGTTTTTTTTTCTTTGTTTTTTATTTGGTGGTTGAATCTTAATTTTTTTAGAATTCCTGTTGTTTTTGTTTATGTTGATTTTTATTTTTTTTTTTTTTTTATTTTATTGTTTTTTTTTTTTTATTTTATTGTTTTCAAGTTTTTATCTTTTTCTGTTTATTGTTTTTTGATAGATTATTTTCCTATTTTATTTACTCGTCTTTTTTATGATTTTAAGTTTTTTGATTTGTTTTTGAATAAGTTAAATTTTACTTTTTTTTCTTTTTTTTCTTTTTCTAGTTTTATTTCTATATCTTCTTATTTTAATAAGTTTAATTTTTTAGTTGTTTTCATTTTTCTTATTTTTATTGTTTTTTAGATATCTAATTTATTTTTTTAGTTTTTTGAAGTTTTTTTTTTTGTTGWTTTTTTTTTTTTTTTWTGWTTTTTTTTTTTTGTTTTTTTYTTTTGYTTTTTGTTTTTTTTGTTTTWGTTTTTTTTGTTGGTCTGGTAATTTTTTTTTAATTGATTCTTATTTTTATGTTGCTGTTTGTTTTATATCTGTTTTTATTTTTTCTTTGGTTTTGGTTTCTGAGCGTCATCGTGTTATTGTTTTTTTTTCTAAGGTTCTTTTAATTATTTCTTTTTTTTTTTTTTTTTCTTATAGTGTTTTTTATTTGTATGTTTTTTTTGAGCTTTCTATGGTTCCTATTATTATTTTAATTCTTGGTTATGGTTATCAGATTGAGAAGGTTAATTCTTTTTTTTATCTTGTTTTTTACGCTACTTTTTGTAGTGTTCCTTTTCTTTTTGTTTATTTTAGTTTGGATTTTTTTTTTGTTGTTCCTTATTTTGATTGTTTTATTTCTTGAGAGATGGTTTTTATTATTAGTTTGGCTTTTATAATGAAATTTCCTGTTTTTTTTTTACATCTTTGGTTGCCTAAAGCTCATGTTGAAGCTCCTACTTCTGCTAGTATTTTGTTAGCTGGTTTGTTATTGAAGTTTGGTACTGTTGGTTTTGTTCGTATTATAAAGAGTCTTAGTTATTGTCATATTAATTATTGGTTTTTTTTTTCAGTTTTGGGTATGTTTATTTCTTGTTTTGTTTGTGTTTTTCAGAGTGATTTTAAGTCTTTAGCTGCTTATTCTTCTGTTGTTCATATGAATTTTTTGTTGTTTTTTCTTTTGTTTTTTGGTTTATATTCTAAAACTGGTAGTTTTTTAGTAATGGTTTCTCATGGATATACTTCTTCTGTTATGTTTTATTTTATTGGTGAGTTTTATCGTTCTTTAGGTAGTCGAATGATTTATTTTTTGAATAGTTTTATGTCTTCTAGTTTTATTTTTTCTTTTTTAATTTCTTTGGTTTTTTTATCTAATTGTGGTATACCTCCTTCTATTTCTTTTTTTTCTGAGTTTTTTTCTTTTTCTGGTTTTTTTTCTTTGTTTTATAATGTTTTTTTTTTGGTTTTTTTTTATTTTTTTGTTTCTTTTTATTATTGTGTTTATATTATTGTTATTTCTTTTTTAGGTAAGAAGTTTTTTTTTTTTAAGAGTTGATTTTTTTTTTGATCTCTTCCTTTAATTTTTTTTTGTTTTAATGTTTTTAGTTTTTTTTTGTTTTTTTAATAGATTTAAGTTAAGTTAAACTATTAGTCTTCAAAACTAAAAATTTTATCTATAAGGTATCTAGTAGGAATTTTCTATATCCAATTGCGGTTTGGAAGTTTTTTTACCTTAACAAATTTTAGGCGAGTCTTCTAAACTTGTTTTGGGTTTTCCCGTTTGTTTTTTAAGTTTTTTCATAATTTCCATGTTTTAAGCTTTTCTACTTATCCTTTTTTTATGTTTATTTCTTTAAGTTCTCTTTTTTCTTCTTTTGTTGTTTTTTTCAAGTTTGGTATTTTCTTTTTTCTTTTTTTTTCTTTTTTTTCTTTTTTATTTCTTATTTTTTGTTGGTTTAAAGATATTTGTATGGAGGGTCTTTGTGGTTATCATAATTTTTATGTTATAGATGGTTTTAAGTTTGGTTTTGTTTTGTTTATTTTTAGTGAATTTATGTTTTTTTTTAGTATTTTTTGGTTTTATTTTGATTCTGCTTTGGTTCCTGCTCATGAGATTGGTTGTGGCTGGGGGTTTTTTGGTTTGGATAAGATTAATCCTTTTGGGGTCCCTCTTTTGAATACTGTTATTCTTCTTAGTAGTGGTGTTACTGTTACTTGGTCTCATTATTGTCTTCTGAATAATTTTTATTGTTTAGATGGTTTAATTTTGACTATTCTTCTTTCTTTTATTTTTATTTTGGTTCAGTTTTTCGAGTATAAGAGTTCTAGTTTTTCTATCTCTGATGGTGTTTATGGTAGTATTTTTTATTTTTCTACTGGTTTTCATGGTTTTCATGTTGTTTTAGGTTCTGTTTTTCTTATTTATAATCTTTTTCGTTTTTTATTTTATCATTTTAATTATTCTCATCATTTAGGTTATGAGTTTTCTATTTTATATTGGCATTTTGTAGATGTTGTTTGGTTATTTTTATTTGTTTTTGTTTATTGGTGAGGTTATTAGGTTTTATTTTTACTTTTTGGATTTTTTTAATTTTTTTGATTTTTTTCTTTTTGTTTTTGTTTTACAGTTTATTTTTTGTCAAAAGGATAGTTTAATTAATGTTTTTTTTAATAAGTTTTTTTCTTATTTAGTTAGTGTTTTTTCTTATAATTCTTCTTGTTTCATTAGATATATTTTTTCTTCTTTTATTTTTGTTTTTTTGTTGATTTGTTGTTTTGGTGGTTATTTTAGTTATTCTTTTTGTCCTTTAGGTATTATTGAGTTTACTTTTTTTTTTTCTTTTGTTTCTTGATTTTCCACTTTTTTGTTTTTGATTTCTAGTCAGAAGTTTTCTGTTTATATAAAGAAGTCTGGTGATGGTTTTTTTAAGACTTTTTTTTTGTTATTTGTTGAGATTATTAGTGAGTTTAGTCGCCCTATTGCTTTGAGTGTTCGTTTGTTTGCTAATATTATAGTTGGTCATGTTATTAGTGCTTGTTTTTATGTTTTTTTTGAGTGTGTTTTTGGTTTTTCTTTTTTAATTGTTTTTGCTATTGTTTTTGAGTGTTTTGTTTTTATTTTGCAGAGTTATATTTTTTCTCGTTTAATTTATTTATATATTAACGAGTAGCTTTTTAGTTTATTTAAAATTTTTACTTGTGGTGTAAAAGAAATTTGAGCTTTGTAAGTTAGTTTAAGTAGAATTTTTGTTTTTGGTACAAATGGTTATCTTACATTGAGGATTATTTTAATTTAGAATATTTAGCTGTTAACTAAAAGGTCTATCTTCATAAGAGTTTAGTTTATATTTAAAATATTAAATTGTAAATTTAAAGTTTTTTGCTCTTGCAGTAATTAGTTTAATTAAAATATAACATTTGGATTGTTAAGTTTTTTTACTGATTTTTCTTTTATTTTTTTGTTATTATTGTTTTTTTTTTAAATTGTTTTATTTGTAATATTGTTTTTTGATGGAGTATTTTTTTTTTAATGACTCTTGTTTTTGTTTTTTTAAATTTTAATAATTCTTATTCTTCTATTAATTATTTTATTTTTCAGGAGTTTCTTGGTTTGCTTTTTGTTTTTTTTTCTTTTGGTGTTCTTCAATTTTTTATTATTTTATTAAAAGTTGGTGTTTCCCCTTTTCATTTTTGGTGTTTAAATATTTTTAATGGTCTTAGAGGTTTTAGTACTTTTTGATTTCTTACTTTCCAGAAGTTACCCTATTTTCCTGTTTTTTCTTTTATTTTCGATTATAGTTTTTTTTTTTTTCTTGTTTTTGGTATTATTTTTTGTTATTTTAATCTTTTTTTTTGTAAATCTTTTAAGAGCATAGTTTTTATTTCTTCTGTTGAGTCTTTTAATTGGTTGTTGATTTCTCTTTTTTCTTCTTTGTTTTCTGGTTTTTTTTTGTTTCTTTATTATGTTTTTGTTATGTTTTTTTTGTTGGATTATAGTTCTACTAAAGGTTATGATTTTTATAATTGGGAGTTGGTTTTTCTTTTTATAAATTTTCCTATGACCATTACTTTTTTTATTAAAATTTTTTCTATTATTTTTTTTTTTAATATTAGTTCTTTCTATTTGTTGTTTGTTTTATTTTTAATGGTCTTTTCTGTTTTTAGTTTTGGTTTTTGGTTTTTTAATGTTGGTTTAAAATTTAGTTATTATGGTTTTTATAATTTTAGTTTTTTTTATTTTGTTTTTTTTCCTTTGATGTTTTTTTGTCTTTTTTAAAAGAGTTTTAGTTTATATAGAATATATCACTTACAATGATGGGGTTTAAACTCTTACCAATTTAGTAAAATTTTATTATATTGCTTTGATATGGCAAAGTTCTTTTTGATTTGGTATTTTTTGTTTTGTTTTTAGTAGCTCTTTTTTCTTTTTTGTTTGCTTTTTTTTTTTATTTGTTTGTTTATTTTGCTTCTTTTTTTGATTTTTATTTTTGTAAATCTTCTTCTTTTGAGAGTGGTTTTATGAGTGTTGGTTTAATTCAGAATTCTTTTAGAATTCACTTTTTTGTTATTATAATCATGTTTGTTGTTTTTGATTTGGAGATTGTTATTTTTATTGGTATTCTTATTTCTGATTTAAATTCTTTTGTTTGTTTTTTTTTTTTGTTTTTTTTTTTGTTCTTGTTTTTTTATATGGAGTGGTATTATGGTAAGCTTGTTTGGAATTTTTAATAGTAAAAAACTTTATTATAATTTAGTATATCTCGTTGTCGTTGAGAAGGTTTTAAGTTTTATCTTATTATTATATTTTTTTTTTTTCTTGTTTTTAGTATCAAAAGCCGATTGGGGTTTTGATATATTATATATTATATATTATAAAAATAATATAAATATAATATATTTATTAATTATATTTATATATAAATAATTATATTTATATATATAAATAATTATATTTATATTATTTTTATTATGTATGTATGTATATTTATGTTGATATTAATTAGTTAATATCATATCCTTTATTTAGGATAATTGTTTGAGGAGAATTTTATTAATTAGGTAAACTTGTTTCATTTAAGCTGATAAACTTTGAACTTTTTTAAGTTTCAAAAGTTTCAGGAAAACAAGTTTACCTAATTAATGATTTTATTTTAATTGAAATTATATGTCTATAAGTCCAATTAAAATAAAATTTTGTAGTATAAWTGTATNNNNNNNNNNNNNNNNNNNNNNNNNNNNNNNNN
>Japan_Human_Rk7-1
GTCGTTTATTTTTCGATTTTTTTATTTATGATTTTGTTGGTTTTTTTTGTTGTTTTTTTTGTTATGCAGAGTATTGCTTTTATTACTTTATATGAGCGTCATTTGTTGGGTCTTAGTCAATCTCGACTTGGTCCTACAAAGGTAGGTTTTTTTGGTGTTTTACAGGCTATTGTAGATGGAGTTAAGCTTTTAAGTAAAGAACAATTTTTACCTTATAATTCTTCTTTTTTTTTTTTTTTATTTGTTCCTTCTGTTTCTTTTTGTTTGATATATTTAGAGTGGTTTGTTCTTCCTTTTTTTTTTGATTTTTTTACTTTCAATTATTCTGTTTTGTTTTTTCTTTGTTTGATTGGTTTTTCTGTTTATACTACTTTAATTTCTGGAATTGTTTCTAAGTCTAAGTATTCTATAATTGGCTCCATTCGTGCTAGTAGTCAGAGTATTTCTTATGAGATTTCTTTTACTTTTTTTGTTTTCTGTGTTGTTCTTCATGTTGGTGTTTTTAGTTTTTTTAGTTTTTTTAGTCTTAGTATAATTGTTCTTTTTTTTCCTTTTCTTATTATGATTATTGGTGAGCTTAATCGTGCTCCTTTCGATTTTTCTGAGGGTGAGAGTGAACTTGTTAGTGGTTACAATATTGAATATTCTAGTGTTGCTTTTGTTCTTTTGTTTTTGAGCGAGTATGGTGTTTTGATTTTTTTTTGTGTTCTTTTTTCTTTTTTATTTTTTGGCGGTTCTGTTTTTATGTCTTTTTTCATTTTTTCTCTTTTGATTTTTATTCGTAGTTCTTTCCCTCGTTATCGTTATGATATGATGATAGGTTTTTTTTGATTTATTATGTTACCTATTTCTATGATTTTGTTTTTATTTTTTTGTTTGTTATTTTTTTAGGGATTTAGTTTATATTAAAATGTTTGTTTTGCATACAAAAGAATTTTTTCTCTGGATTTTTTTTTTTAGTTTATAGATTTGATTATGGTCATTGTAATGATAAAATGGTGTTATATAATTTTTAATCACTTGAGTGGACAATGTTTTTCTATCCCGGCAATGTATTGCTTGTATAAACTCAGTACCAGAATAATCGGATAGACTGAGTAAGCTTATACCCTAAATGTGTTTTGGCCATGGTTTTTTTTTTGATTTTTTTACAACTGTTTAGTGCAATGTGCAGTTTTTTTTTGTTGTTTTATCTTGGTCAATAAGATTAGACAAATGACCTGGATTAGTACCCAGTTAATCTAAATTTAAAAGTTGCAGGAGTAAAGTAATATTTAAACTGTAATAATATTGGCGGATTTTTTAATTATCTTTGGAGGTTGAGCTGTAATTGAGAACCCTCATTATCAGCTTTGATTTTTGTCGCATGTATGATCGTTTATGTCCTTTTTAAAGAGGTGCATTAAAGATTATTTGGTGTTTAATTAATGATATCTATTAAAACAGATAAATACCTGGTATATATCAAAGTTTTCGTTTGACCTACAATATCTTATGTTTCGGATAAGGGGGAGAGATTTTCCTTTGAAGTTGTAAAAGACAGTAAATGCTTTTTAATGTAGCATTGAAGTATTTAGAGAAATCGTACAAATCATCCATCAATTGCCCACAGGGGAGTAAGTTGTAGTAAAGTAGGTGTAGGGGAATCTGTACCTAGTCTAAGTTGGTTATATTTTAATAATTTGGTTTTTTTCCAAGTGTTTTTTCCTTCTTTAATAAGTTAGTATATTTTAGTACATTGGGTTCATATCCTAAAGGAGAATTTTCACTTATTTTTTATTGTTTTTTTTATTTAATTTTTTCTTTTTTAAGGGGGTATCTTTAAGGTKTTTGGGAGTTATTAGTATAAGAAGTATTTTTAATTGCAAATTAAAAGGTTAATGGCTTTTTTTGTTCTTTTAAGTTTTTAAATGTCCCTGTTAGTTTTTCTTTATCTGTTTTTTGAAATTTTGGTAGTATTTTGGGTATGGTTCTTTTTTTTCAGATTTTTAGTGGTTTGTTTTTATCTTTTTATTATATTGCTGATGGTTTTAATTCTTTTTCTAGTGTTCAGTATATTATAAGTGATGTTAATTTTGGTTGGGTTTTTCGTATTTTGCATTTTAATGGTGCTAGTTTATTTTTTTTTTTTTTGTATTTGCATTTTTTCAAGGGTCTTTTTTTTTGTAGTTATCGTTTGTCTGGTACTTGAATTATTGGTTTAACTATTTTTTTTTTTGTTATAATGGAGGCTTTTATAGGTTATGTTTTAGTTTGAGCTCAGATGAGTTTTTGGGCTTCTGTTGTTATTACCAGTCTTTTAAGTGTTATTCCTTATTTTGGTTTTTCTATTGTTTATTGAATTTGGAGTGGTTTTTCTGTTGTTAATTCTACTCTTAAGTTTTTTTTTGTTATTCATTTTTTAATGCCTTGATTGGTTTTTCTTTTAGTTTTTGTTCATTTGTTTTTTTTACATTCTACTGGTAGGACTTCTGTTTTATATTGTCATGGTGATTATGATAAAATTAGTTTTTTTCCTTATTATTTTTATAAAGATTCTTATAATTTGGTTGTTTTTTTTCTTTTTTTTATTTTTTCTTTTTTTTTTCCTTTTTTACTTGGTGATCCTGAAATGTTTGTTGAGTCTGATCCAATGGTTAGACCTGTACATATTGTTCCTGAGTGATATTTTTTGTTTGCTTATGCTATTTTGCGTGCTATCCCTAATAAAGTTTTAGGTGTTTTTTTTCTTGTTTTCAGTATTTTTATTTTTTATTTTTATGTTTTTTTTAATAATTATTATAGTGTTCTTGATAATTTGAATTTTTTTTTAGTTGTTTTTTTTATTTTGGTTTCTGTTTTTTTAAGTTGATTAGGTCAGTGTCATGTTGAATATCCTTTTATTGATTTGAGAGTTGTTTTTTCTTTTTTGTATTTTTTTTTTGCTTTTTTAATTGTTTTCTCTCGATTTTTAACTAAATTTATTTTTTCTTAGTAAACTTAGTATAATTTATTATATTGGATTTAGGATCCTGGGATTTTTGTTTACTTTTAATTATTTTCAAGGTTACATGATAGGTTTTTCTAATAATTATCTTTGTAGATATATGGATTGGTTTCATAATTTTAATTGTAGTCTGTTATTTGGTGTTTTATTTTTTGTTTTTATGGTTATTGTTAATCTTTTTGTTAATTCTTATTATTTTAAGAGTCATAATATTGAGTATCAGTTTGGTGAGTTTTTATGTAGTTTGTTACCTTTATTTATTTTGGTTTTTCAAATGTTTCCTTCTTTATCTTTGTTGTATTTTAGTGGTTTGTCTTATTTAGATAGTAGTTTAACTGTTAAAGTTGTTGGTCATCAATGGTATTGAAGTTATGATTATAGGGATATCGGTATTGAGTTTGATTCTTACATGAAGTCTATTGATTCTTTATTGATTGGTGAGCCTCGTTTATTAGAAGTTGATAATCGTTGTGTTGTTCCTTGTGATACTAATGTTCGATTTTGTATTACATCGGCTGATGTTATTCACTCTTGATCTCTTCCTTCTTTTTGTATTAAACTTGATGCTATGAGTGGTATTTTAAGTACTGTTACTTGTAGTTTTCCTATGGTTGGTGTTTTTTATGGTCAGTGTTCTGAGATTTGTGGTGCTAATCATAGTTTTATGCCTATTTGTTTGGAGGTTTCTTTGTTGGAAAATTTTAAAGATTGATGTTATTTAATGTCTAGTTAATTTTGAGGTATTAGTATATTTTAGTATTATTCTTTTTCGAGGAGTTGGATTTATACCTTTATTGAATTAGCATAATTTAATGTATTTGTTTTAAGCGCAAAAGATTTTATTCAATTTTACTCTTTTAGTTTATATAAAATATGACTTTGAAGCAGTTAAGAATCGTAGAGTATACTTTTTATATATATATATATTAGTATTGCATACTATGTTAGGATATTTTCAAAGATTTTGATAAATAGAAACAAAGTGTTTAAGGTGTGGTTTTTTTTTTTGTTACAAAAATAATTTTACTGCTCTTAGTGTTGATACATCGAACTTTGTGATATCTGTTTTTAATTTTTATATTAGAAAATTATATATTGTTTTTTTTTTTTGTAGTTTTAATAATTTGAAGTTTTTTTGTTTCAAGTTTTATAACTTTACTACTTTTCTTTTCTTTTTTTCTTTTTAATTATAATTCTTTATAGTTTTTATTATCTAGCAATTAGTAAATTAATAAATTATGTTTTTTTTTTTAATATAAATGAATTACTAATTATCTGGTCAAATGTTTATTAAAGACTTAGGATTTATATTAAATCTGTTTTCTGCCCTATGGTTTTTTTAAATGGCAGTCTTAGCGTGAGGACATTAAAGTAGCAAAATAATTTGTGCTTTTATTGGGTTCGAGTATGAATGAAGTTTTGGCTGGTGATATTTTTTTTTTTTTTTGAATTTAATATTCATCTAAGAAGAGATGTTTATAATAAAACAAAGATAAGTCTTCGGAAATTTTATTTCTATTAAAAATTTTTTTTTTTAGTAATTTATCTAGGGAAGATTATTATATAATTTTTTTTTACTATTTTTAATTTAAAAAATTACTCCGGAGTTAACAGAAAAACATGCCTTATGTAGTTCTTATATTTTGGTAAGTTTTACATCGATGTTGTATCTTTATTAGCTGAAGAGGAGAAATTTCAGTTTTTTAGACTGTTCTTCTTTTAATAAATAAAACGTGATATTAGTTTAATTCATCGTGAGATAGAATTGTTTATCTTGTTTATTATTTTTTTTTATCGGGATTAGTACGAAAGGAATTTCACTATAATTTTAAATTTTTTAATCTTTTTTTTAATTTTTTTTGTTTATTTTTTTCTTGTCTTAGTTTTCTTGTTTTTGATCCTTTAAAGAGTGCTTTTTTTTTGGTTCTTTCTTTAATTTTTTTGGTTTTTTTTATTTCTTTTGGTTTTTATGTTTGGTTTTCTTATTTTATTTGTTTGATTTTTTTGAGTGGTATTTTTGTTATTATTGTTTATTTTTCTAGTTTTTCTAAATATATTTATGTTAATATTAATTTTTTTCTTGTTCTTTTTGTTTTCTTGTTTTTTTTTTTTTATTCTTTTTTTTTCTTTTTAGATCCTAGTTACTATAATTCTTTAAATTTTTTTTATTATGATTTGTTTTTTTCTTTTATTTTTTGGGTTGTTTTTTGTTTGTTTTTTTTTATAAATTTTATTAGTTTTTTTCTTTGTTTTTCTGGTGCTCTTCGACTATATTAATTTTGGTTTATTAGTATAATGAGTATATTTGATTTCCAATCAAATGGTTATTAAACTATGCTATTTTAGTTTATGAAAAATGTCTAATTTGTAATTAGAAGAATTTTTAGCAACTTTCTGGTTTTTGTTTTTTATAGTACTAATCATAAAGATATTGGTAGTATTTATTTGATTTTTGGTTTATGGGCTGGTATAGTTGGTTCTGCTCTTTCTATAATTATTCGTATTGAGTTAAGTAAACCTGGTATGTTTATTGGAGATGGTCAATTATATAATTCTATTTTAACTGCTCATGCTATCTTGATAATTTTTTTTATGGTTATACCTAGTATGATTGGTGGTTTTGGTAATTGAATGGTACCTTTAATATTAGGTGCACCTGATATAAGTTTTCCTCGATTAAATAATATTAGTTTTTGATTGTTACCTGCTTCTATTTTTTTGGTTTTTTTGGCTTGTTTTGTTGATAATGGTTTGGGTACTAGTTGGACTATTTATCCTCCTTTATCTACTTCGGGCCATCCTGGTTCTAGTGTTGATTTGGCTATTTTTAGTTTACATCTTTCTGGTATTAGTTCTATTTTAGGTGGTATTAATTTTATGTGTACTGTTAAAAATTTACGTTCTAGTTCTGTTTCTCTTAATAATATGAGTTTATTTATCTGAACTATTTTTGTTACTGTTTTTTTATTGGTTTTGTCTTTACCTGTTTTAGCTGGTGCTATCACTATGTTGTTAATTGATCGTAATTTTAATGGTTCTTTTTTTGATCCTAGTTTTGGTGGTAATCCTTTGATTTATCAGCATTTGTTTTGGTTTTTTGGTCATCCAGAAGTTTATATTTTAATTTTACCTGCTTTTGGTATTATTAGTCAATGTACTTTGTATTTGACTGGTAAAAAAGAAGTTTTTGGTTATTTGGGTATGGTTTATGCTATTTTAAGTATTGGTTTAATTGGTTGTGTAGTTTGAGCTCACCACATGTATACTGTTGGTATAGATTTTGATTCTCGTGCTTATTTTACTGCTGCTACTATAGTGATTGCTGTTCCTACTGGTGTAAAAGTTTTTAGATGGTTAGCTACTTTTTTTGGTACTGTTATAGTTTATCAACCTTTGTTGTTTTGAGTTATAGGTTTTATTTTTTTATTTACTATTGGTGGTTTGACTGGTGTTATATTATCTAATTCTAGAATTGATATTATTTTACATGATACTTATTATGTAGTGTCTCATTTTCATTACGTTTTAAGTCTTGGTGCTGTTTTTGGTTTGTTTGCAGGTGTTACTTTGTGATGATCTTTTATTACTGGTTTTGTTTTAAATAAAATTTATATGTATTCTGTTTTTTTTTTATTTTTTATTGGAGTTAATATGACTTTTTTTCCTTTACATTTTGCTGGTTTACATGGTTTCCCACGAAAATATGTAGATTATCCAGATGTTTATTCTTTCTGAAATGTTTTATCTTCTTTTGGTTCTCTTATTAGTATTTTTTCTCTTTTTTTTTTTGTTTTTGTTCTATTAGAATCTTTTATTAGTTATCGTGTTTTAGTTGTTGATTACTTTAATGGTGTTAGACCTGAAAATGCTAATTTAGGTTATAATTTTTATCATAGTTTCCAAGATGGGGTTTATTTGAGAGTGCCTCATAATTAATTGTTTTTATTTTTTATTGGTATTTTTTTTCTTTTTTACAAATTTCGACGTTTTATTTTTGTTATTATTTCTTTTGAATTTTTAATAATGGGAGTTTTTTATTTGTTTTCTTTTTTTTTTGGTTTTTTTTCTTTTTTTTATTTTTTATGTTTTAGTGTTTTTTGTAGTCTTATGGGTGTTGTTTTAATAGTTTATTTTATTAAGTTTTATGGTTGTGATTATGTTTTTTTTTAAAATCACATAATATCATACCCCAATCGAGTGGTTAGCTTAAGTTTAAAGCACCGGATTTTTAATCCGGGGATTAATCTGCTTAAAACTGTTTTTATTTTGATTTGAAATCAAAATTTGGATTTTTCCGCAGTTTTTGTCTTTATTTTTGATTTTTTTTTATTGTTTTTTGTTTTTGTTTTTTGTTTTTGTTTTTTGTTTTGTTTTTGTTTTTTGTTCCTTTTTTTAAGTTTTCTTTTTTTTTTTTTGATTTTGGTTTTATTGTTTTTAAATTTAATTTTTATTTAAATAGTATTATTTTTTCTTTTGTTTTGATTTTGATTTCTGTTAGTGTTTTTTTTTATAGTCTTTATTATCTTAATATGGAAATTAATTTTTTTTATTATTTTTTTGTTTTACTTGTTTTTATTTGTAGTATATTTTTTTTGGTTTTTTGTGATAGTGTTTTTTTTGTTTTGCTTGGTTGAGATTTGTTAGGTATTTCTAGTTTTTTTTTAGTTCTTTTTTATAATAATTGGGATAGTTGTAGTGGTTCTATGAATACTGTCTTAACCAATCGTATAGGTGATTTTTTTATTTTTGTTTTTTTTTCTTTATCTTTTTTTACTTTTTTTAATTTTTTTAGTTTTTCTTATTTTTGTTTTTATTCTTCTTTTTTTCTTATTTTGGCTGCTTTTACCAAGAGTGCTCAGTTTCCTTTTGGTGGTTGATTACCTAAGGCGATGAGTGCTCCTACTCCTGTTAGTTCTTTAGTACATAGTAGTACTCTTGTTACTGCTGGTATTGTTTTGATGATTAAATTTAATGTTATTATTATGAGTTCTTTTCTTTTGAAGTTGGTTCTTATTTCTGGTGTTTTTACTATGTTTTTTTCTAGTTTTTGTGCTTTATATGAGAATGATTTAAAGAAGGTTGTTGCTCTTAGTACTTTGTCTCAAATGGGTCTTTCTATGGTTTCTTTTGGTTTTGGTTTAAGTTTTCTTTGTTATGTTCATTTATTAAGTCATGCTATTTTTAAGAGTTGTCTTTTTATACAGATTGGTTATTTAATTCATTGTTCTTTTGGCCAACAGGATGGTCGTGGTTATTCTTTTGGTAATTTACCTTATTTTATTCAGCTTCAGATTTTGATTACTCTTTTTTGTTTGTGTGGTTTGTTTTTTTTGAGTGGTTCTGTTAGCAAAGATTATATTCTTGTTTATTTTTTTTCTAATTATTTTATGTTGTTTTTTTCTTTTTTTTTTTTTATTTCTGTTTTTATTACTTTTTTATATAGTTATCGTATTTGAAGTAGTCTTTTTTTAACTTTTTTTAATTCTTTATATTATAGCTGTAGTAGTTTTTTATTTTTTTTTACTAGTGTTCCTTTAGTTTTTTTTTCTTTGTTTTTTATTTGGTGGTTGAATCTTAATTTTTTTAGAATTCCTGTTGTTTTTGTTTATGTTGATTTTTATTTTTTTTTTTTTTTTATTTTATTGTTTTTTTTTTTTTATTTTATTGTTTTYAAGTTTTTATCTTTTTCTGTTTATTGTTTTTTGATAGATTATTTTCCTATTTTATTTACTCGTCTTTTTTATGATTTTAAGTTTTTTGATTTGTTTTTGAATAAGTTAAATTTTACTTTTTTTTCTTTTTTTTCTTTTTCTAGTTTTATTTCTATATCTTCTTATTTTAATAAGTTTAATTTTTTAGTTGTTTTCATTTTTCTTATTTTTATTGTTTTTTAGATATCTAATTTATTTTTTTAGTTTTTTGAAGTTTTTTTTTTTGTTGATTTTTTTTTTTTTTTATGWTTTTTTTTTTTTGTTTTTTTYTTTTGYTTTTTGTTTTTTTTGTTTTAGTTTTTTTTGTTGGTCTGGTAATTTTTTTTTAATTGATTCTTATTTTTATGTTGCTGTTTGTTTTATATCTGTTTTTATTTTTTCTTTGGTTTTGGTTTCTGAGCGTCATCGTGTTATTGTTTTTTTTTCTAAGGTTCTTTTAATTATTTCTTTTTTTTTTTTTTTTTCTTATAGTGTTTTTTATTTGTATGTTTTTTTTGAGCTTTCTATGGTTCCTATTATTATTTTAATTCTTGGTTATGGTTATCAGATTGAGAAGGTTAATTCTTTTTTTTATCTTGTTTTTTACGCTACTTTTTGTAGTGTTCCTTTTCTTTTTGTTTATTTTAGTTTGGATTTTTTTTTTGTTGTTCCTTATTTTGATTGTTTTATTTCTTGAGAGATGGTTTTTATTATTAGTTTGGCTTTTATAATGAAATTTCCTGTTTTTTTTTTACATCTTTGGTTGCCTAAAGCTCATGTTGAAGCTCCTACTTCTGCTAGTATTTTGTTAGCTGGTTTGTTATTGAAGTTTGGTACTGTTGGTTTTGTTCGTATTATAAAGAGTCTTAGTTATTGTCATATTAATTATTGGTTTTTTTTTTCAGTTTTGGGTATGTTTATTTCTTGTTTTGTTTGTGTTTTTCAGAGTGATTTTAAGTCTTTAGCTGCTTATTCTTCTGTTGTTCATATGAATTTTTTGTTGTTTTTTCTTTTGTTTTTTGGTTTATATTCTAAAACTGGTAGTTTTTTAGTAATGGTTTCTCATGGATATACTTCTTCTGTTATGTTTTATTTTATTGGTGAGTTTTATCGTTCTTTAGGTAGTCGAATGATTTATTTTTTGAATAGTTTTATGTCTTCTAGTTTTATTTTTTCTTTTTTAATTTCTTTGGTTTTTTTATCTAATTGTGGTATACCTCCTTCTATTTCTTTTTTTTCTGAGTTTTTTTCTTTTTCTGGTTTTTTTTCTTTGTTTTATAATGTTTTTTTTTTGGTTTTTTTTTATTTTTTTGTTTCTTTTTATTATTGTGTTTATATTATTGTTATTTCTTTTTTAGGTAAGAAGTTTTTTTTTTTTAAGAGTTGATTTTTTTTTTGATCTCTTCCTTTAATTTTTTTTTGTTTTAATGTTTTTAGTTTTTTTTTGTTTTTTTAATAGATTTAAGTTAAGTTAAACTATTAGTCTTCAAAACTAAAAATTTTATCTATAAGGTATCTAGTAGGAATTTTCTATATCCAATTGCGGTTTGGAAGTTTTTTTACCTTAACAAATTTTAGGCGAGTCTTCTAAACTTGTTTTGGGTTTTCCCGTTTGTTTTTTAAGTTTTTTCATAATTTCCATGTTTTAAGCTTTTCTACTTATCCTTTTTTTATGTTTATTTCTTTAAGTTCTCTTTTTTCTTCTTTTGTTGTTTTTTTCAAGTTTGGTATTTTCTTTTTTCTTTTTTTTTCTTTTTTTTCTTTTTTATTTCTTATTTTTTGTTGGTTTAAAGATATTTGTATGGAGGGTCTTTGTGGTTATCATAATTTTTATGTTATAGATGGTTTTAAGTTTGGTTTTGTTTTGTTTATTTTTAGTGAATTTATGTTTTTTTTTAGTATTTTTTGGTTTTATTTTGATTCTGCTTTGGTTCCTGCTCATGAGATTGGTTGTGGCTGGGGGTTTTTTGGTTTGGATAAGATTAATCCTTTTGGGGTCCCTCTTTTGAATACTGTTATTCTTCTTAGTAGTGGTGTTACTGTTACTTGGTCTCATTATTGTCTTCTGAATAATTTTTATTGTTTAGATGGTTTAATTTTGACTATTCTTCTTTCTTTTATTTTTATTTTGGTTCAGTTTTTCGAGTATAAGAGTTCTAGTTTTTCTATCTCTGATGGTGTTTATGGTAGTATTTTTTATTTTTCTACTGGTTTTCATGGTTTTCATGTTATTTTAGGTTCTGTTTTTCTTACTTATAATCTTTTTCGTTTTTTATTTTATCATTTTAATTATTCTCATCATTTAGGTTATGAGTTTTCTATTTTATATTGGCATTTTGTAGATGTTGTTTGGTTATTTTTATTTGTTTTTGTTTATTGGTGAGGTTATTAGGTTTTATTTTTACTTTTTGGATTTTTTTAATTTTTTTGATTTTTTTCTTTTTGTTTTTGTTTTACAGTTTATTTTTTGTCAAAAGGATAGTTTAATTAATGTTTTTTTTAATAAGTTTTTTTCTTATTTAGTTGGTGTTTTTTCTTATAATTCTTCTTGTTTCATTAGATATATTTTTTCTTCTTTTATTTTTGTTTTTTTGTTGATTTGTTGTTTTGGTGGTTATTTTAGTTATTCTTTTTGTCCTTTAGGTATTATTGAGTTTACTTTTTTTTTTTCTTTTGTTTCTTGATTTTCCACTTTTTTGTTTTTGATTTCTAGTCAGAAGTTTTCTGTTTATATAAAGAAGTCTGGTGATGGTTTTTTTAAGACTTTTTTTTTGTTATTTGTTGAGATTATTAGTGAGTTTAGTCGCCCTATTGCTTTGAGTGTTCGTTTGTTTGCTAATATTATAGTTGGTCATGTTATTAGTGCTTGTTTTTATGTTTTTTTTGAGTGTGTTTTTGGTTTTTCTTTTTTAATTGTTTTTGCTATTGTTTTTGAGTGTTTTGTTTTTATTTTGCAGAGTTATATTTTTTCTCGTTTAATTTATTTATATATTAACGAGTAGCTTTTTAGTTTATTTAAAATTTTTACTTGTGGTGTAAAAGAAATTTGAGCTTTGTAAGTTAGTTTAAGTAGAATTTTTGTTTTTGGTACAAATGGTTATCTTACATTGAGGATTATTTTAATTTAGAATATTTAGCTGTTAACTAAAAGGTCTATCTTCATAAGAGTTTAGTTTATATTTAAAATATTAAATTGTAAATTTAAAGTTTTTTGCTCTTGCAGTAATTAGTTTAATTAAAATATAACATTTGGATTGTTAAGTTTTTTTACTGATTTTTCTTTTATTTTTTTGTTATTATTGTTTTTTTTTTAAATTGTTTTATTTGTAATATTGTTTTTTGATGGAGTATTTTTTTTTTAATGACTCTTGTTTTTGTTTTTTTAAATTTTAATAATTCTTATTCTTCTATTAATTATTTTATTTTTCAGGAGTTTCTTGGTTTGCTTTTTGTTTTTTTTTCTTTTGGTGTTCTTCAATTTTTTATTATTTTATTAAAAGTTGGTGTTTCCCCTTTTCATTTTTGGTGTTTAAATATTTTTAATGGTCTTAGAGGTTTTAGTACTTTTTGATTTCTTACTTTCCAGAAGTTACCCTATTTTCCTGTTTTTTCTTTTATTTTCGATTATAGTTTTTTTTTTTTTCTTGTTTTTGGTATTATTTTTTGTTATTTTAATCTTTTTTTTTGTAAATCTTTTAAGAGCATAGTTTTTATTTCTTCTGTTGAGTCTTTTAATTGGTTGTTGATTTCTCTTTTTTCTTCTTTGTTTTCTGGTTTTTTTTTGTTTCTTTATTATGTTTTTGTTATGTTTTTTTTGTTGGATTATAGTTCTACTAAAGGTTATGATTTTTATAATTGGGAGTTGGTTTTTCTTTTTATAAATTTTCCTATGACCATTACTTTTTTTATTAAAATTTTTTCTATTATTTTTTTTTTTAATATTAGTTCTTTCTATTTGTTGTTTGTTTTATTTTTAATGGTCTTTTCTGTTTTTAGTTTTGGTTTTTGGTTTTTTAATGTTGGTTTAAAATTTAGTTATTATGGTTTTTATAATTTTAGTTTTTTTTATTTTGTTTTTTTTCCTTTGATGTTTTTTTGTCTTTTTTAAAAGAGTTTTAGTTTATATAGAATATATCACTTACAATGATGGGGTTTAAACTCTTACCAATTTAGTAAAATTTTATTATATTGCTTTGATATGGCAAAGTTCTTTTTGATTTGGTATTTTTTGTTTTGTTTTTAGTAGCTCTTTTTTCTTTTTTGTTTGCTTTTTTTTTTTATTTGTTTGTTTATTTTGCTTCTTTTTTTGATTTTTATTTTTGTAAATCTTCTTCTTTTGAGAGTGGTTTTATGAGTGTTGGTTTAATTCAGAATTCTTTTAGAATTCACTTTTTTGTTATTATAATCATGTTTGTTGTTTTTGATTTGGAGATTGTTATTTTTATTGGTATTCTTATTTCTGATTTAAATTCTTTTGTTTGTTTTTTTTTTTTGTTTTTTTTTTTGTTCTTGTTTTTTTATATGGAGTGGTATTATGGTAAGCTTGTTTGGAATTTTTAATAGTAAAAAACTTTATTATAATTTAGTATATCTCGTTGTCGTTGAGAAGGTTTTAAGTTTTATCTTATTATTATATTTTTTTTTTTTCTTGTTTTTAGTATCAAAAGCCGATTGGGGTTTTGATATATTATATATTATATATTATAAAAATAATATAAATATAATATATTTATTAATTATATTTATATATAAATAATTATATTTATATATATAAATAATTATATTTATATTATTTTTATTATGTATGTATGTATATTTATGTTGATATTAATTAGTTAATATCATATCCTTTATTTAGGATAATTGTTTGAGGAGAATTTTATTAATTAGGTAAACTTGTTTCATTTAAGCTGATAAACTTTGAACTTTTTTAAGTTTCAAAAGTTTCAGGAAAACAAGTTTACCTAATTAATGATTTTATTTTAATTGAAATTATATGTCTATAAGTCCAATTAAAATAAAATTTTGTAGTATAATTGTATNNNNNNNNNNNNNNNNNNNNNNNNNNNNNNNNN
>Japan_Human_Rk7-2
GTCGTTTATTTTTCGATTTTTTTATTTATGATTTTGTTGGTTTTTTTTGTTGTTTTTTTTGTTATGCAGAGTATTGCTTTTATTACTTTATATGAGCGTCATTTGTTGGGTCTTAGTCAATCTCGACTTGGTCCTACAAAGGTAGGTTTTTTTGGTGTTTTACAGGCTATTGTAGATGGAGTTAAGCTTTTAAGTAAAGAACAATTTTTACCTTATAATTCTTCTTTTTTTTTTTTTTTATTTGTTCCTTCTGTTTCTTTTTGTTTGATATATTTAGAGTGGTTTGTTCTTCCTTTTTTTTTTGATTTTTTTACTTTCAATTATTCTGTTTTGTTTTTTCTTTGTTTGATTGGTTTTTCTGTTTATACTACTTTAATTTCTGGAATTGTTTCTAAGTCTAAGTATTCTATAATTGGCTCCATTCGTGCTAGTAGTCAGAGTATTTCTTATGAGATTTCTTTTACTTTTTTTGTTTTCTGTGTTGTTCTTCATGTTGGTGTTTTTAGTTTTTTTAGTTTTTTTAGTCTTAGTATAATTGTTCTTTTTTTTCCTTTTCTTATTATGATTATTGGTGAGCTTAATCGTGCTCCTTTCGATTTTTCTGAGGGTGAGAGTGAACTTGTTAGTGGTTACAATATTGAATATTCTAGTGTTGCTTTTGTTCTTTTGTTTTTGAGCGAGTATGGTGTTTTGATTTTTTTTTGTGTTCTTTTTTCTTTTTTATTTTTTGGCGGTTCTGTTTTTATGTCTTTTTTCATTTTTTCTCTTTTGATTTTTATTCGTAGTTCTTTCCCTCGTTATCGTTATGATATGATGATAGGTTTTTTTTGATTTATTATGTTACCTATTTCTATGATTTTGTTTTTATTTTTTTGTTTGTTATTTTTTTAGGGATTTAGTTTATATTAAAATGTTTGTTTTGCATACAAAAGAATTTTTTCTCTGGATTTTTTTTTTTAGTTTATAGATTTGATTATGGTCATTGTAATGATAAAATGGTGTTATATAATTTTTAATCACTTGAGTGGACAATGTTTTTCTATCCCGGCAATGTATTGCTTGTATAAACTCAGTACCAGAATAATCGGATAGACTGAGTAAGCTTATACCCTAAATGTGTTTTGGCCATGGTTTTTTTTTTGATTTTTTTACAACTGTTTAGTGCAATGTGCAGTTTTTTTTTGTTGTTTTATCTTGGTCAATAAGATTAGACAAATGACCTGGATTAGTACCCAGTTAATCTAAATTTAAAAGTTGCAGGAGTAAAGTAATATTTAAACTGTAATAATATTGGCGGATTTTTTAATTATCTTTGGAGGTTGAGCTGTAATTGAGAACCCTCATTATCAGCTTTGATTTTTGTCGCATGTATGATCGTTTATGTCCTTTTTAAAGAGGTGCATTAAAGATTATTTGGTGTTTAATTAATGATATCTATTAAAACAGATAAATACCTGGTATATATCAAAGTTTTCGTTTGACCTACAATATCTTATGTTTCGGATAAGGGGGAGAGATTTTCCTTTGAAGTTGTAAAAGACAGTAAATGCTTTTTAATGTAGCATTGAAGTATTTAGAGAAATCGTACAAATCATCCATCAATTGCCCACAGGGGAGTAAGTTGTAGTAAAGTAGGTGTAGGGGAATCTGTACCTAGTCTAAGTTGGTTATATTTTAATAATTTGGTTTTTTTCCAAGTGTTTTTTCCTTCTTTAATAAGTTAGTATATTTTAGTACATTGGGTTCATATCCTAAAGGAGAATTTTCACTTATTTTTTATTGTTTTTTTTATTTAATTTTTTCTTTTTTAAGGGGGTATCTTTAAGGTKTTTGGGAGTTATTAGTATAAGAAGTATTTTTAATTGCAAATTAAAAGGTTAATGGCTTTTTTTGTTCTTTTAAGTTTTTAAATGTCCCTGTTAGTTTTTCTTTATCTGTTTTTTGAAATTTTGGTAGTATTTTGGGTATGGTTCTTTTTTTTCAGATTTTTAGTGGTTTGTTTTTATCTTTTTATTATATTGCTGATGGTTTTAATTCTTTTTCTAGTGTTCAGTATATTATAAGTGATGTTAATTTTGGTTGGGTTTTTCGTATTTTGCATTTTAATGGTGCTAGTTTATTTTTTTTTTTTTTGTATTTGCATTTTTTCAAGGGTCTTTTTTTTTGTAGTTATCGTTTGTCTGGTACTTGAATTATTGGTTTAACTATTTTTTTTTTTGTTATAATGGAGGCTTTTATAGGTTATGTTTTAGTTTGAGCTCAGATGAGTTTTTGGGCTTCTGTTGTTATTACCAGTCTTTTAAGTGTTATTCCTTATTTTGGTTTTTCTATTGTTTATTGAATTTGGAGTGGTTTTTCTGTTGTTAATTCTACTCTTAAGTTTTTTTTTGTTATTCATTTTTTAATGCCTTGATTGGTTTTTCTTTTAGTTTTTGTTCATTTGTTTTTTTTACATTCTACTGGTAGGACTTCTGTTTTATATTGTCATGGTGATTATGATAAAATTAGTTTTTTTCCTTATTATTTTTATAAAGATTCTTATAATTTGGTTGTTTTTTTTCTTTTTTTTATTTTTTCTTTTTTTTTTCCTTTTTTACTTGGTGATCCTGAAATGTTTGTTGAGTCTGATCCAATGGTTAGACCTGTACATATTGTTCCTGAGTGATATTTTTTGTTTGCTTATGCTATTTTGCGTGCTATCCCTAATAAAGTTTTAGGTGTTTTTTTTCTTGTTTTCAGTATTTTTATTTTTTATTTTTATGTTTTTTTTAATAATTATTATAGTGTTCTTGATAATTTGAATTTTTTTTTAGTTGTTTTTTTTATTTTGGTTTCTGTTTTTTTAAGTTGATTAGGTCAGTGTCATGTTGAATATCCTTTTATTGATTTGAGAGTTGTTTTTTCTTTTTTGTATTTTTTTTTTGCTTTTTTAATTGTTTTCTCTCGATTTTTAACTAAATTTATTTTTTCTTAGTAAACTTAGTATAATTTATTATATTGGATTTAGGATCCTGGGATTTTTGTTTACTTTTAATTATTTTCAAGGTTACATGATAGGTTTTTCTAATAATTATCTTTGTAGATATATGGATTGGTTTCATAATTTTAATTGTAGTCTGTTATTTGGTGTTTTATTTTTTGTTTTTATGGTTATTGTTAATCTTTTTGTTAATTCTTATTATTTTAAGAGTCATAATATTGAGTATCAGTTTGGTGAGTTTTTATGTAGTTTGTTACCTTTATTTATTTTGGTTTTTCAAATGTTTCCTTCTTTATCTTTGTTGTATTTTAGTGGTTTGTCTTATTTAGATAGTAGTTTAACTGTTAAAGTTGTTGGTCATCAATGGTATTGAAGTTATGATTATAGGGATATCGGTATTGAGTTTGATTCTTACATGAAGTCTATTGATTCTTTATTGATTGGTGAGCCTCGTTTATTAGAAGTTGATAATCGTTGTGTTGTTCCTTGTGATACTAATGTTCGATTTTGTATTACATCGGCTGATGTTATTCACTCTTGATCTCTTCCTTCTTTTTGTATTAAACTTGATGCTATGAGTGGTATTTTAAGTACTGTTACTTGTAGTTTTCCTATGGTTGGTGTTTTTTATGGTCAGTGTTCTGAGATTTGTGGTGCTAATCATAGTTTTATGCCTATTTGTTTGGAGGTTTCTTTGTTGGAAAATTTTAAAGATTGATGTTATTTAATGTCTAGTTAATTTTGAGGTATTAGTATATTTTAGTATTATTCTTTTTCGAGGAGTTGGATTTATACCTTTATTGAATTAGCATAATTTAATGTATTTGTTTTAAGCGCAAAAGATTTTATTCAATTTTACTCTTTTAGTTTATATAAAATATGACTTTGAAGCAGTTAAGAATCGTAGAGTATACTTTTTATATATATATATATTAGTATTGCATACTATGTTAGGATATTTTCAAAGATTTTGATAAATAGAAACAAAGTGTTTAAGGTGTGGTTTTTTTTTTTGTTACAAAAATAATTTTACTGCTCTTAGTGTTGATACATCGAACTTTGTGATATCTGTTTTTAATTTTTATATTAGAAAATTATATATTGTTTTTTTTTTTTGTAGTTTTAATAATTTGAAGTTTTTTTGTTTCAAGTTTTATAACTTTACTACTTTTCTTTTCTTTTTTTCTTTTTAATTATAATTCTTTATAGTTTTTATTATCTAGCAATTAGTAAATTAATAAATTATGTTTTTTTTTTTAATATAAATGAATTACTAATTATCTGGTCAAATGTTTATTAAAGACTTAGGATTTATATTAAATCTGTTTTCTGCCCTATGGTTTTTTTAAATGGCAGTCTTAGCGTGAGGACATTAAAGTAGCAAAATAATTTGTGCTTTTATTGGGTTCGAGTATGAATGAAGTTTTGGCTGGTGATATTTTTTTTTTTTTTTGAATTTAATATTCATCTAAGAAGAGATGTTTATAATAAAACAAAGATAAGTCTTCGGAAATTTTATTTCTATTAAAAATTTTTTTTTTTAGTAATTTATCTAGGGAAGATTATTATATAATTTTTTTTTACTATTTTTAATTTAAAAAATTACTCCGGAGTTAACAGAAAAACATGCCTTATGTAGTTCTTATATTTTGGTAAGTTTTACATCGATGTTGTATCTTTATTAGCTGAAGAGGAGAAATTTCAGTTTTTTAGACTGTTCTTCTTTTAATAAATAAAACGTGATATTAGTTTAATTCATCGTGAGATAGAATTGTTTATCTTGTTTATTATTTTTTTTTATCGGGATTAGTACGAAAGGAATTTCACTATAATTTTAAATTTTTTAATCTTTTTTTTAATTTTTTTTGTTTATTTTTTTCTTGTCTTAGTTTTCTTGTTTTTGATCCTTTAAAGAGTGCTTTTTTTTTGGTTCTTTCTTTAATTTTTTTGGTTTTTTTTATTTCTTTTGGTTTTTATGTTTGGTTTTCTTATTTTATTTGTTTGATTTTTTTGAGTGGTATTTTTGTTATTATTGTTTATTTTTCTAGTTTTTCTAAATATATTTATGTTAATATTAATTTTTTTCTTGTTCTTTTTGTTTTCTTGTTTTTTTTTTTTTATTCTTTTTTTTTCTTTTTAGATCCTAGTTACTATAATTCTTTAAATTTTTTTTATTATGATTTGTTTTTTTCTTTTATTTTTTGGGTTGTTTTTTGTTTGTTTTTTTTTATAAATTTTATTAGTTTTTTTCTTTGTTTTTCTGGTGCTCTTCGACTATATTAATTTTGGTTTATTAGTATAATGAGTATATTTGATTTCCAATCAAATGGTTATTAAACTATGCTATTTTAGTTTATGAAAAATGTCTAATTTGTAATTAGAAGAATTTTTAGCAACTTTCTGGTTTTTGTTTTTTATAGTACTAATCATAAAGATATTGGTAGTATTTATTTGATTTTTGGTTTATGGGCTGGTATAGTTGGTTCTGCTCTTTCTATAATTATTCGTATTGAGTTAAGTAAACCTGGTATGTTTATTGGAGATGGTCAATTATATAATTCTATTTTAACTGCTCATGCTATCTTGATAATTTTTTTTATGGTTATACCTAGTATGATTGGTGGTTTTGGTAATTGAATGGTACCTTTAATATTAGGTGCACCTGATATAAGTTTTCCTCGATTAAATAATATTAGTTTTTGATTGTTACCTGCTTCTATTTTTTTGGTTTTTTTGGCTTGTTTTGTTGATAATGGTTTGGGTACTAGTTGGACTATTTATCCTCCTTTATCTACTTCGGGCCATCCTGGTTCTAGTGTTGATTTGGCTATTTTTAGTTTACATCTTTCTGGTATTAGTTCTATTTTAGGTGGTATTAATTTTATGTGTACTGTTAAAAATTTACGTTCTAGTTCTGTTTCTCTTAATAATATGAGTTTATTTATCTGAACTATTTTTGTTACTGTTTTTTTATTGGTTTTGTCTTTACCTGTTTTAGCTGGTGCTATCACTATGTTGTTAATTGATCGTAATTTTAATGGTTCTTTTTTTGATCCTAGTTTTGGTGGTAATCCTTTGATTTATCAGCATTTGTTTTGGTTTTTTGGTCATCCAGAAGTTTATATTTTAATTTTACCTGCTTTTGGTATTATTAGTCAATGTACTTTGTATTTGACTGGTAAAAAAGAAGTTTTTGGTTATTTGGGTATGGTTTATGCTATTTTAAGTATTGGTTTAATTGGTTGTGTAGTTTGAGCTCACCACATGTATACTGTTGGTATAGATTTTGATTCTCGTGCTTATTTTACTGCTGCTACTATAGTGATTGCTGTTCCTACTGGTGTAAAAGTTTTTAGATGGTTAGCTACTTTTTTTGGTACTGTTATAGTTTATCAACCTTTGTTGTTTTGAGTTATAGGTTTTATTTTTTTATTTACTATTGGTGGTTTGACTGGTGTTATATTATCTAATTCTAGAATTGATATTATTTTACATGATACTTATTATGTAGTGTCTCATTTTCATTACGTTTTAAGTCTTGGTGCTGTTTTTGGTTTGTTTGCAGGTGTTACTTTGTGATGATCTTTTATTACTGGTTTTGTTTTAAATAAAATTTATATGTATTCTGTTTTTTTTTTATTTTTTATTGGAGTTAATATGACTTTTTTTCCTTTACATTTTGCTGGTTTACATGGTTTCCCACGAAAATATGTAGATTATCCAGATGTTTATTCTTTCTGAAATGTTTTATCTTCTTTTGGTTCTCTTATTAGTATTTTTTCTCTTTTTTTTTTTGTTTTTGTTCTATTAGAATCTTTTATTAGTTATCGTGTTTTAGTTGTTGATTACTTTAATGGTGTTAGACCTGAAAATGCTAATTTAGGTTATAATTTTTATCATAGTTTCCAAGATGGGGTTTATTTGAGAGTGCCTCATAATTAATTGTTTTTATTTTTTATTGGTATTTTTTTTCTTTTTTACAAATTTCGACGTTTTATTTTTGTTATTATTTCTTTTGAATTTTTAATAATGGGAGTTTTTTATTTGTTTTCTTTTTTTTTTGGTTTTTTTTCTTTTTTTTATTTTTTATGTTTTAGTGTTTTTTGTAGTCTTATGGGTGTTGTTTTAATAGTTTATTTTATTAAGTTTTATGGTTGTGATTATGTTTTTTTTTAAAATCACATAATATCATACCCCAATCGAGTGGTTAGCTTAAGTTTAAAGCACCGGATTTTTAATCCGGGGATTAATCTGCTTAAAACTGTTTTTATTTTGATTTGAAATCAAAATTTGGATTTTTCCGCAGTTTTTGTCTTTATTTTTGATTTTTTTTTATTGTTTTTTGTTTTTGTTTTTTGTTTTTGTTTTTTGTTTTGTTTTTGTTTTTTGTTCCTTTTTTTAAGTTTTCTTTTTTTTTTTTTGATTTTGGTTTTATTGTTTTTAAATTTAATTTTTATTTAAATAGTATTATTTTTTCTTTTGTTTTGATTTTGATTTCTGTTAGTGTTTTTTTTTATAGTCTTTATTATCTTAATATGGAAATTAATTTTTTTTATTATTTTTTTGTTTTACTTGTTTTTATTTGTAGTATATTTTTTTTGGTTTTTTGTGATAGTGTTTTTTTTGTTTTGCTTGGTTGAGATTTGTTAGGTATTTCTAGTTTTTTTTTAGTTCTTTTTTATAATAATTGGGATAGTTGTAGTGGTTCTATGAATACTGTCTTAACCAATCGTATAGGTGATTTTTTTATTTTTGTTTTTTTTTCTTTATCTTTTTTTACTTTTTTTAATTTTTTTAGTTTTTCTTATTTTTGTTTTTATTCTTCTTTTTTTCTTATTTTGGCTGCTTTTACCAAGAGTGCTCAGTTTCCTTTTGGTGGTTGATTACCTAAGGCGATGAGTGCTCCTACTCCTGTTAGTTCTTTAGTACATAGTAGTACTCTTGTTACTGCTGGTATTGTTTTGATGATTAAATTTAATGTTATTATTATGAGTTCTTTTCTTTTGAAGTTGGTTCTTATTTCTGGTGTTTTTACTATGTTTTTTTCTAGTTTTTGTGCTTTATATGAGAATGATTTAAAGAAGGTTGTTGCTCTTAGTACTTTGTCTCAAATGGGTCTTTCTATGGTTTCTTTTGGTTTTGGTTTAAGTTTTCTTTGTTATGTTCATTTATTAAGTCATGCTATTTTTAAGAGTTGTCTTTTTATACAGATTGGTTATTTAATTCATTGTTCTTTTGGCCAACAGGATGGTCGTGGTTATTCTTTTGGTAATTTACCTTATTTTATTCAGCTTCAGATTTTGATTACTCTTTTTTGTTTGTGTGGTTTGTTTTTTTTGAGTGGTTCTGTTAGCAAAGATTATATTCTTGTTTATTTTTTTTCTAATTATTTTATGTTKTTTTTTTCTTTTTTTTTTTTTATTTCTGTTTTTATTACTTTTTTATATAGTTATCGTATTTGAAGTAGTCTTTTTTTAACTTTTTTTAATTCTTTATATTATAGCTGTAGTAGTTTTTTATTTTTTTTTACTAGTGTTCCTTTAGTTTTTTTTTCTTTGTTTTTTATTTGGTGGTTGAATCTTAATTTTTTTAGAATTCCTGTTGTTTTTGTTTATGTTGATTTTTATTTTTTTTTTTTTTTTATTTTWTTGTTTTTTTTTTTTTATTTTWTTGTTTTYAAGTTTTTATCTTTTTCTGTTTATTGTTTTTTGATAGATTATTTTCCTATTTTATTTACTCGTCTTTTTTATGATTTTAAGTTTTTTGATTTGTTTTTGAATAAGTTAAATTTTACTTTTTTTTCTTTTTTTTCTTTTTCTAGTTTTATTTCTATATCTTCTTATTTTAATAAGTTTAATTTTTTAGTTGTTTTCATTTTTCTTATTTTTATTGTTTTTTAGATATCTAATTTATTTTTTTAGTTTTTTGAAGTTTTTTTTTTTGTTGWTTTTTTTTTTTTTTTWTGATTTTTTTTTTTTGTTTTTTTYTTTTGYTTTTTGTTTTTTTTGTTTTAGTTTTTTTTGTTGGTCTGGTAATTTTTTTTTAATTGATTCTTATTTTTATGTTGCTGTTTGTTTTATATCTGTTTTTATTTTTTCTTTGGTTTTGGTTTCTGAGCGTCATCGTGTTATTGTTTTTTTTTCTAAGGTTCTTTTAATTATTTCTTTTTTTTTTTTTTTTTCTTATAGTGTTTTTTATTTGTATGTTTTTTTTGAGCTTTCTATGGTTCCTATTATTATTTTAATTCTTGGTTATGGTTATCAGATTGAGAAGGTTAATTCTTTTTTTTATCTTGTTTTTTACGCTACTTTTTGTAGTGTTCCTTTTCTTTTTGTTTATTTTAGTTTGGATTTTTTTTTTGTTGTTCCTTATTTTGATTGTTTTATTTCTTGAGAGATGGTTTTTATTATTAGTTTGGCTTTTATAATGAAATTTCCTGTTTTTTTTTTACATCTTTGGTTGCCTAAAGCTCATGTTGAAGCTCCTACTTCTGCTAGTATTTTGTTAGCTGGTTTGTTATTGAAGTTTGGTACTGTTGGTTTTGTTCGTATTATAAAGAGTCTTAGTTATTGTCATATTAATTATTGGTTTTTTTTTTCAGTTTTGGGTATGTTTATTTCTTGTTTTGTTTGTGTTTTTCAGAGTGATTTTAAGTCTTTAGCTGCTTATTCTTCTGTTGTTCATATGAATTTTTTGTTGTTTTTTCTTTTGTTTTTTGGTTTATATTCTAAAACTGGTAGTTTTTTAGTAATGGTTTCTCATGGATATACTTCTTCTGTTATGTTTTATTTTATTGGTGAGTTTTATCGTTCTTTAGGTAGTCGAATGATTTATTTTTTGAATAGTTTTATGTCTTCTAGTTTTATTTTTTCTTTTTTAATTTCTTTGGTTTTTTTATCTAATTGTGGTATACCTCCTTCTATTTCTTTTTTTTCTGAGTTTTTTTCTTTTTCTGGTTTTTTTTCTTTGTTTTATAATGTTTTTTTTTTGGTTTTTTTTTATTTTTTTGTTTCTTTTTATTATTGTGTTTATATTATTGTTATTTCTTTTTTAGGTAAGAAGTTTTTTTTTTTTAAGAGTTGATTTTTTTTTTGATCTCTTCCTTTAATTTTTTTTTGTTTTAATGTTTTTAGTTTTTTTTTGTTTTTTTAATAGATTTAAGTTAAGTTAAACTATTAGTCTTCAAAACTAAAAATTTTATCTATAAGGTATCTAGTAGGAATTTTCTATATCCAATTGCGGTTTGGAAGTTTTTTTACCTTAACAAATTTTAGGCGAGTCTTCTAAACTTGTTTTGGGTTTTCCCGTTTGTTTTTTAAGTTTTTTCATAATTTCCATGTTTTAAGCTTTTCTACTTATCCTTTTTTTATGTTTATTTCTTTAAGTTCTCTTTTTTCTTCTTTTGTTGTTTTTTTCAAGTTTGGTATTTTCTTTTTTCTTTTTTTTTCTTTTTTTTCTTTTTTATTTCTTATTTTTTGTTGGTTTAAAGATATTTGTATGGAGGGTCTTTGTGGTTATCATAATTTTTATGTTATAGATGGTTTTAAGTTTGGTTTTGTTTTGTTTATTTTTAGTGAATTTATGTTTTTTTTTAGTATTTTTTGGTTTTATTTTGATTCTGCTTTGGTTCCTGCTCATGAGATTGGTTGTGGCTGGGGGTTTTTTGGTTTGGATAAGATTAATCCTTTTGGGGTCCCTCTTTTGAATACTGTTATTCTTCTTAGTAGTGGTGTTACTGTTACTTGGTCTCATTATTGTCTTCTGAATAATTTTTATTGTTTAGATGGTTTAATTTTGACTATTCTTCTTTCTTTTATTTTTATTTTGGTTCAGTTTTTCGAGTATAAGAGTTCTAGTTTTTCTATCTCTGATGGTGTTTATGGTAGTATTTTTTATTTTTCTACTGGTTTTCATGGTTTTCATGTTATTTTAGGTTCTGTTTTTCTTACTTATAATCTTTTTCGTTTTTTATTTTATCATTTTAATTATTCTCATCATTTAGGTTATGAGTTTTCTATTTTATATTGGCATTTTGTAGATGTTGTTTGGTTATTTTTATTTGTTTTTGTTTATTGGTGAGGTTATTAGGTTTTATTTTTACTTTTTGGATTTTTTTAATTTTTTTGATTTTTTTCTTTTTGTTTTTGTTTTACAGTTTATTTTTTGTCAAAAGGATAGTTTAATTAATGTTTTTTTTAATAAGTTTTTTTCTTATTTAGTTGGTGTTTTTTCTTATAATTCTTCTTGTTTCATTAGATATATTTTTTCTTCTTTTATTTTTGTTTTTTTGTTGATTTGTTGTTTTGGTGGTTATTTTAGTTATTCTTTTTGTCCTTTAGGTATTATTGAGTTTACTTTTTTTTTTTCTTTTGTTTCTTGATTTTCCACTTTTTTGTTTTTGATTTCTAGTCAGAAGTTTTCTGTTTATATAAAGAAGTCTGGTGATGGTTTTTTTAAGACTTTTTTTTTGTTATTTGTTGAGATTATTAGTGAGTTTAGTCGCCCTATTGCTTTGAGTGTTCGTTTGTTTGCTAATATTATAGTTGGTCATGTTATTAGTGCTTGTTTTTATGTTTTTTTTGAGTGTGTTTTTGGTTTTTCTTTTTTAATTGTTTTTGCTATTGTTTTTGAGTGTTTTGTTTTTATTTTGCAGAGTTATATTTTTTCTCGTTTAATTTATTTATATATTAACGAGTAGCTTTTTAGTTTATTTAAAATTTTTACTTGTGGTGTAAAAGAAATTTGAGCTTTGTAAGTTAGTTTAAGTAGAATTTTTGTTTTTGGTACAAATGGTTATCTTACATTGAGGATTATTTTAATTTAGAATATTTAGCTGTTAACTAAAAGGTCTATCTTCATAAGAGTTTAGTTTATATTTAAAATATTAAATTGTAAATTTAAAGTTTTTTGCTCTTGCAGTAATTAGTTTAATTAAAATATAACATTTGGATTGTTAAGTTTTTTTACTGATTTTTCTTTTATTTTTTTGTTATTATTGTTTTTTTTTTAAATTGTTTTATTTGTAATATTGTTTTTTGATGGAGTATTTTTTTTTTAATGACTCTTGTTTTTGTTTTTTTAAATTTTAATAATTCTTATTCTTCTATTAATTATTTTATTTTTCAGGAGTTTCTTGGTTTGCTTTTTGTTTTTTTTTCTTTTGGTGTTCTTCAATTTTTTATTATTTTATTAAAAGTTGGTGTTTCCCCTTTTCATTTTTGGTGTTTAAATATTTTTAATGGTCTTAGAGGTTTTAGTACTTTTTGATTTCTTACTTTCCAGAAGTTACCCTATTTTCCTGTTTTTTCTTTTATTTTCGATTATAGTTTTTTTTTTTTTCTTGTTTTTGGTATTATTTTTTGTTATTTTAATCTTTTTTTTTGTAAATCTTTTAAGAGCATAGTTTTTATTTCTTCTGTTGAGTCTTTTAATTGGTTGTTGATTTCTCTTTTTTCTTCTTTGTTTTCTGGTTTTTTTTTGTTTCTTTATTATGTTTTTGTTATGTTTTTTTTGTTGGATTATAGTTCTACTAAAGGTTATGATTTTTATAATTGGGAGTTGGTTTTTCTTTTTATAAATTTTCCTATGACCATTACTTTTTTTATTAAAATTTTTTCTATTATTTTTTTTTTTAATATTAGTTCTTTCTATTTGTTGTTTGTTTTATTTTTAATGGTCTTTTCTGTTTTTAGTTTTGGTTTTTGGTTTTTTAATGTTGGTTTAAAATTTAGTTATTATGGTTTTTATAATTTTAGTTTTTTTTATTTTGTTTTTTTTCCTTTGATGTTTTTTTGTCTTTTTTAAAAGAGTTTTAGTTTATATAGAATATATCACTTACAATGATGGGGTTTAAACTCTTACCAATTTAGTAAAATTTTATTATATTGCTTTGATATGGCAAAGTTCTTTTTGATTTGGTATTTTTTGTTTTGTTTTTAGTAGCTCTTTTTTCTTTTTTGTTTGCTTTTTTTTTTTATTTGTTTGTTTATTTTGCTTCTTTTTTTGATTTTTATTTTTGTAAATCTTCTTCTTTTGAGAGTGGTTTTATGAGTGTTGGTTTAATTCAGAATTCTTTTAGAATTCACTTTTTTGTTATTATAATCATGTTTGTTGTTTTTGATTTGGAGATTGTTATTTTTATTGGTATTCTTATTTCTGATTTAAATTCTTTTGTTTGTTTTTTTTTTTTGTTTTTTTTTTTGTTCTTGTTTTTTTATATGGAGTGGTATTATGGTAAGCTTGTTTGGAATTTTTAATAGTAAAAAACTTTATTATAATTTAGTATATCTCGTTGTCGTTGAGAAGGTTTTAAGTTTTATCTTATTATTATATTTTTTTTTTTTCTTGTTTTTAGTATCAAAAGCCGATTGGGGTTTTGATATATTATATATTATATATTATAAAAATAATATAAATATAATATATTTATTAATTATATTTATATATAAATAATTATATTTATATATATAAATAATTATATTTATATTATTTTTATTATGTATGTATGTATATTTATGTTGATATTAATTAGTTAATATCATATCCTTTATTTAGGATAATTGTTTGAGGAGAATTTTATTAATTAGGTAAACTTGTTTCATTTAAGCTGATAAACTTTGAACTTTTTTAAGTTTCAAAAGTTTCAGGAAAACAAGTTTACCTAATTAATGATTTTATTTTAATTGAAATTATATGTCTATAAGTCCAATTAAAATAAAATTTTGTAGTATAATTGTATNNNNNNNNNNNNNNNNNNNNNNNNNNNNNNNNN
>Japan_Human_Rk7-4
GTCGTTTATTTTTCGATTTTTTTATTTATGATTTTGTTGGTTTTTTTTGTTGTTTTTTTTGTTATGCAGAGTATTGCTTTTATTACTTTATATGAGCGTCATTTGTTGGGTCTTAGTCAATCTCGACTTGGTCCTACAAAGGTAGGTTTTTTTGGTGTTTTACAGGCTATTGTAGATGGAGTTAAGCTTTTAAGTAAAGAACAATTTTTACCTTATAATTCTTCTTTTTTTTTTTTTTTATTTGTTCCTTCTGTTTCTTTTTGTTTGATATATTTAGAGTGGTTTGTTCTTCCTTTTTTTTTTGATTTTTTTACTTTCAATTATTCTGTTTTGTTTTTTCTTTGTTTGATTGGTTTTTCTGTTTATACTACTTTAATTTCTGGAATTGTTTCTAAGTCTAAGTATTCTATAATTGGCTCCATTCGTGCTAGTAGTCAGAGTATTTCTTATGAGATTTCTTTTACTTTTTTTGTTTTCTGTGTTGTTCTTCATGTTGGTGTTTTTAGTTTTTTTAGTTTTTTTAGTCTTAGTATAATTGTTCTTTTTTTTCCTTTTCTTATTATGATTATTGGTGAGCTTAATCGTGCTCCTTTCGATTTTTCTGAGGGTGAGAGTGAACTTGTTAGTGGTTACAATATTGAATATTCTAGTGTTGCTTTTGTTCTTTTGTTTTTGAGCGAGTATGGTGTTTTGATTTTTTTTTGTGTTCTTTTTTCTTTTTTATTTTTTGGCGGTTCTGTTTTTATGTCTTTTTTCATTTTTTCTCTTTTGATTTTTATTCGTAGTTCTTTCCCTCGTTATCGTTATGATATGATGATAGGTTTTTTTTGATTTATTATGTTACCTATTTCTATGATTTTGTTTTTATTTTTTTGTTTGTTATTTTTTTAGGGATTTAGTTTATATTAAAATGTTTGTTTTGCATACAAAAGAATTTTTTCTCTGGATTTTTTTTTTTAGTTTATAGATTTGATTATGGTCATTGTAATGATAAAATGGTGTTATATAATTTTTAATCACTTGAGTGGACAATGTTTTTCTATCCCGGCAATGTATTGCTTGTATAAACTCAGTACCAGAATAATCGGATAGACTGAGTAAGCTTATACCCTAAATGTGTTTTGGCCATGGTTTTTTTTTTGATTTTTTTACAACTGTTTAGTGCAATGTGCAGTTTTTTTTTGTTGTTTTATCTTGGTCAATAAGATTAGACAAATGACCTGGATTAGTACCCAGTTAATCTAAATTTAAAAGTTGCAGGAGTAAAGTAATATTTAAACTGTAATAATATTGGCGGATTTTTTAATTATCTTTGGAGGTTGAGCTGTAATTGAGAACCCTCATTATCAGCTTTGATTTTTGTCGCATGTATGATCGTTTATGTCCTTTTTAAAGAGGTGCATTAAAGATTATTTGGTGTTTAATTAATGATATCTATTAAAACAGATAAATACCTGGTATATATCAAAGTTTTCGTTTGACCTACAATATCTTATGTTTCGGATAAGGGGGAGAGATTTTCCTTTGAAGTTGTAAAAGACAGTAAATGCTTTTTAATGTAGCATTGAAGTATTTAGAGAAATCGTACAAATCATCCATCAATTGCCCACAGGGGAGTAAGTTGTAGTAAAGTAGGTGTAGGGGAATCTGTACCTAGTCTAAGTTGGTTATATTTTAATAATTTGGTTTTTTTCCAAGTGTTTTTTCCTTCTTTAATAAGTTAGTATATTTTAGTACATTGGGTTCATATCCTAAAGGAGAATTTTCACTTATTTTTTATTGTTTTTTTTATTTAATTTTTTCTTTTTTAAGGGGGTATCTTTAAGGTKTTTGGGAGTTATTAGTATAAGAAGTATTTTTAATTGCAAATTAAAAGGTTAATGGCTTTTTTTGTTCTTTTAAGTTTTTAAATGTCCCTGTTAGTTTTTCTTTATCTGTTTTTTGAAATTTTGGTAGTATTTTGGGTATGGTTCTTTTTTTTCAGATTTTTAGTGGTTTGTTTTTATCTTTTTATTATATTGCTGATGGTTTTAATTCTTTTTCTAGTGTTCAGTATATTATAAGTGATGTTAATTTTGGTTGGGTTTTTCGTATTTTGCATTTTAATGGTGCTAGTTTATTTTTTTTTTTTTTGTATTTGCATTTTTTCAAGGGTCTTTTTTTTTGTAGTTATCGTTTGTCTGGTACTTGAATTATTGGTTTAACTATTTTTTTTTTTGTTATAATGGAGGCTTTTATAGGTTATGTTTTAGTTTGAGCTCAGATGAGTTTTTGGGCTTCTGTTGTTATTACCAGTCTTTTAAGTGTTATTCCTTATTTTGGTTTTTCTATTGTTTATTGAATTTGGAGTGGTTTTTCTGTTGTTAATTCTACTCTTAAGTTTTTTTTTGTTATTCATTTTTTAATGCCTTGATTGGTTTTTCTTTTAGTTTTTGTTCATTTGTTTTTTTTACATTCTACTGGTAGGACTTCTGTTTTATATTGTCATGGTGATTATGATAAAATTAGTTTTTTTCCTTATTATTTTTATAAAGATTCTTATAATTTGGTTGTTTTTTTTCTTTTTTTTATTTTTTCTTTTTTTTTTCCTTTTTTACTTGGTGATCCTGAAATGTTTGTTGAGTCTGATCCAATGGTTAGACCTGTACATATTGTTCCTGAGTGATATTTTTTGTTTGCTTATGCTATTTTGCGTGCTATCCCTAATAAAGTTTTAGGTGTTTTTTTTCTTGTTTTCAGTATTTTTATTTTTTATTTTTATGTTTTTTTTAATAATTATTATAGTGTTCTTGATAATTTGAATTTTTTTTTAGTTGTTTTTTTTATTTTGGTTTCTGTTTTTTTAAGTTGATTAGGTCAGTGTCATGTTGAATATCCTTTTATTGATTTGAGAGTTGTTTTTTCTTTTTTGTATTTTTTTTTTGCTTTTTTAATTGTTTTCTCTCGATTTTTAACTAAATTTATTTTTTCTTAGTAAACTTAGTATAATTTATTATATTGGATTTAGGATCCTGGGATTTTTGTTTACTTTTAATTATTTTCAAGGTTACATGATAGGTTTTTCTAATAATTATCTTTGTAGATATATGGATTGGTTTCATAATTTTAATTGTAGTCTGTTATTTGGTGTTTTATTTTTTGTTTTTATGGTTATTGTTAATCTTTTTGTTAATTCTTATTATTTTAAGAGTCATAATATTGAGTATCAGTTTGGTGAGTTTTTATGTAGTTTGTTACCTTTATTTATTTTGGTTTTTCAAATGTTTCCTTCTTTATCTTTGTTGTATTTTAGTGGTTTGTCTTATTTAGATAGTAGTTTAACTGTTAAAGTTGTTGGTCATCAATGGTATTGAAGTTATGATTATAGGGATATCGGTATTGAGTTTGATTCTTACATGAAGTCTATTGATTCTTTATTGATTGGTGAGCCTCGTTTATTAGAAGTTGATAATCGTTGTGTTGTTCCTTGTGATACTAATGTTCGATTTTGTATTACATCGGCTGATGTTATTCACTCTTGATCTCTTCCTTCTTTTTGTATTAAACTTGATGCTATGAGTGGTATTTTAAGTACTGTTACTTGTAGTTTTCCTATGGTTGGTGTTTTTTATGGTCAGTGTTCTGAGATTTGTGGTGCTAATCATAGTTTTATGCCTATTTGTTTGGAGGTTTCTTTGTTGGAAAATTTTAAAGATTGATGTTATTTAATGTCTAGTTAATTTTGAGGTATTAGTATATTTTAGTATTATTCTTTTTCGAGGAGTTGGATTTATACCTTTATTGAATTAGCATAATTTAATGTATTTGTTTTAAGCGCAAAAGATTTTATTCAATTTTACTCTTTTAGTTTATATAAAATATGACTTTGAAGCAGTTAAGAATCGTAGAGTATACTTTTTATATATATATATATTAGTATTGCATACTATGTTAGGATATTTTCAAAGATTTTGATAAATAGAAACAAAGTGTTTAAGGTGTGGTTTTTTTTTTTGTTACAAAAATAATTTTACTGCTCTTAGTGTTGATACATCGAACTTTGTGATATCTGTTTTTAATTTTTATATTAGAAAATTATATATTGTTTTTTTTTTTTGTAGTTTTAATAATTTGAAGTTTTTTTGTTTCAAGTTTTATAACTTTACTACTTTTCTTTTCTTTTTTTCTTTTTAATTATAATTCTTTATAGTTTTTATTATCTAGCAATTAGTAAATTAATAAATTATGTTTTTTTTTTTAATATAAATGAATTACTAATTATCTGGTCAAATGTTTATTAAAGACTTAGGATTTATATTAAATCTGTTTTCTGCCCTATGGTTTTTTTAAATGGCAGTCTTAGCGTGAGGACATTAAAGTAGCAAAATAATTTGTGCTTTTATTGGGTTCGAGTATGAATGAAGTTTTGGCTGGTGATATTTTTTTTTTTTTTTGAATTTAATATTCATCTAAGAAGAGATGTTTATAATAAAACAAAGATAAGTCTTCGGAAATTTTATTTCTATTAAAAATTTTTTTTTTTAGTAATTTATCTAGGGAAGATTATTATATAATTTTTTTTTACTATTTTTAATTTAAAAAATTACTCCGGAGTTAACAGAAAAACATGCCTTATGTAGTTCTTATATTTTGGTAAGTTTTACATCGATGTTGTATCTTTATTAGCTGAAGAGGAGAAATTTCAGTTTTTTAGACTGTTCTTCTTTTAATAAATAAAACGTGATATTAGTTTAATTCATCGTGAGATAGAATTGTTTATCTTGTTTATTATTTTTTTTTATCGGGATTAGTACGAAAGGAATTTCACTATAATTTTAAATTTTTTAATCTTTTTTTTAATTTTTTTTGTTTATTTTTTTCTTGTCTTAGTTTTCTTGTTTTTGATCCTTTAAAGAGTGCTTTTTTTTTGGTTCTTTCTTTAATTTTTTTGGTTTTTTTTATTTCTTTTGGTTTTTATGTTTGGTTTTCTTATTTTATTTGTTTGATTTTTTTGAGTGGTATTTTTGTTATTATTGTTTATTTTTCTAGTTTTTCTAAATATATTTATGTTAATATTAATTTTTTTCTTGTTCTTTTTGTTTTCTTGTTTTTTTTTTTTTATTCTTTTTTTTTCTTTTTAGATCCTAGTTACTATAATTCTTTAAATTTTTTTTATTATGATTTGTTTTTTTCTTTTATTTTTTGGGTTGTTTTTTGTTTGTTTTTTTTTATAAATTTTATTAGTTTTTTTCTTTGTTTTTCTGGTGCTCTTCGACTATATTAATTTTGGTTTATTAGTATAATGAGTATATTTGATTTCCAATCAAATGGTTATTAAACTATGCTATTTTAGTTTATGAAAAATGTCTAATTTGTAATTAGAAGAATTTTTAGCAACTTTCTGGTTTTTGTTTTTTATAGTACTAATCATAAAGATATTGGTAGTATTTATTTGATTTTTGGTTTATGGGCTGGTATAGTTGGTTCTGCTCTTTCTATAATTATTCGTATTGAGTTAAGTAAACCTGGTATGTTTATTGGAGATGGTCAATTATATAATTCTATTTTAACTGCTCATGCTATCTTGATAATTTTTTTTATGGTTATACCTAGTATGATTGGTGGTTTTGGTAATTGAATGGTACCTTTAATATTAGGTGCACCTGATATAAGTTTTCCTCGATTAAATAATATTAGTTTTTGATTGTTACCTGCTTCTATTTTTTTGGTTTTTTTGGCTTGTTTTGTTGATAATGGTTTGGGTACTAGTTGGACTATTTATCCTCCTTTATCTACTTCGGGCCATCCTGGTTCTAGTGTTGATTTGGCTATTTTTAGTTTACATCTTTCTGGTATTAGTTCTATTTTAGGTGGTATTAATTTTATGTGTACTGTTAAAAATTTACGTTCTAGTTCTGTTTCTCTTAATAATATGAGTTTATTTATCTGAACTATTTTTGTTACTGTTTTTTTATTGGTTTTGTCTTTACCTGTTTTAGCTGGTGCTATCACTATGTTGTTAATTGATCGTAATTTTAATGGTTCTTTTTTTGATCCTAGTTTTGGTGGTAATCCTTTGATTTATCAGCATTTGTTTTGGTTTTTTGGTCATCCAGAAGTTTATATTTTAATTTTACCTGCTTTTGGTATTATTAGTCAATGTACTTTGTATTTGACTGGTAAAAAAGAAGTTTTTGGTTATTTGGGTATGGTTTATGCTATTTTAAGTATTGGTTTAATTGGTTGTGTAGTTTGAGCTCACCACATGTATACTGTTGGTATAGATTTTGATTCTCGTGCTTATTTTACTGCTGCTACTATAGTGATTGCTGTTCCTACTGGTGTAAAAGTTTTTAGATGGTTAGCTACTTTTTTTGGTACTGTTATAGTTTATCAACCTTTGTTGTTTTGAGTTATAGGTTTTATTTTTTTATTTACTATTGGTGGTTTGACTGGTGTTATATTATCTAATTCTAGAATTGATATTATTTTACATGATACTTATTATGTAGTGTCTCATTTTCATTACGTTTTAAGTCTTGGTGCTGTTTTTGGTTTGTTTGCAGGTGTTACTTTGTGATGATCTTTTATTACTGGTTTTGTTTTAAATAAAATTTATATGTATTCTGTTTTTTTTTTATTTTTTATTGGAGTTAATATGACTTTTTTTCCTTTACATTTTGCTGGTTTACATGGTTTCCCACGAAAATATGTAGATTATCCAGATGTTTATTCTTTCTGAAATGTTTTATCTTCTTTTGGTTCTCTTATTAGTATTTTTTCTCTTTTTTTTTTTGTTTTTGTTCTATTAGAATCTTTTATTAGTTATCGTGTTTTAGTTGTTGATTACTTTAATGGTGTTAGACCTGAAAATGCTAATTTAGGTTATAATTTTTATCATAGTTTCCAAGATGGGGTTTATTTGAGAGTGCCTCATAATTAATTGTTTTTATTTTTTATTGGTATTTTTTTTCTTTTTTACAAATTTCGACGTTTTATTTTTGTTATTATTTCTTTTGAATTTTTAATAATGGGAGTTTTTTATTTGTTTTCTTTTTTTTTTGGTTTTTTTTCTTTTTTTTATTTTTTATGTTTTAGTGTTTTTTGTAGTCTTATGGGTGTTGTTTTAATAGTTTATTTTATTAAGTTTTATGGTTGTGATTATGTTTTTTTTTAAAATCACATAATATCATACCCCAATCGAGTGGTTAGCTTAAGTTTAAAGCACCGGATTTTTAATCCGGGGATTAATCTGCTTAAAACTGTTTTTATTTTGATTTGAAATCAAAATTTGGATTTTTCCGCAGTTTTTGTCTTTATTTTTGATTTTTTTTTATTGTTTTTTGTTTTTGTTTTTTGTTTTTGTTTTTTGTTTTGTTTTTGTTTTTTGTTCCTTTTTTTAAGTTTTCTTTTTTTTTTTTTGATTTTGGTTTTATTGTTTTTAAATTTAATTTTTATTTAAATAGTATTATTTTTTCTTTTGTTTTGATTTTGATTTCTGTTAGTGTTTTTTTTTATAGTCTTTATTATCTTAATATGGAAATTAATTTTTTTTATTATTTTTTTGTTTTACTTGTTTTTATTTGTAGTATATTTTTTTTGGTTTTTTGTGATAGTGTTTTTTTTGTTTTGCTTGGTTGAGATTTGTTAGGTATTTCTAGTTTTTTTTTAGTTCTTTTTTATAATAATTGGGATAGTTGTAGTGGTTCTATGAATACTGTCTTAACCAATCGTATAGGTGATTTTTTTATTTTTGTTTTTTTTTCTTTATCTTTTTTTACTTTTTTTAATTTTTTTAGTTTTTCTTATTTTTGTTTTTATTCTTCTTTTTTTCTTATTTTGGCTGCTTTTACCAAGAGTGCTCAGTTTCCTTTTGGTGGTTGATTACCTAAGGCGATGAGTGCTCCTACTCCTGTTAGTTCTTTAGTACATAGTAGTACTCTTGTTACTGCTGGTATTGTTTTGATGATTAAATTTAATGTTATTATTATGAGTTCTTTTCTTTTGAAGTTGGTTCTTATTTCTGGTGTTTTTACTATGTTTTTTTCTAGTTTTTGTGCTTTATATGAGAATGATTTAAAGAAGGTTGTTGCTCTTAGTACTTTGTCTCAAATGGGTCTTTCTATGGTTTCTTTTGGTTTTGGTTTAAGTTTTCTTTGTTATGTTCATTTATTAAGTCATGCTATTTTTAAGAGTTGTCTTTTTATACAGATTGGTTATTTAATTCATTGTTCTTTTGGCCAACAGGATGGTCGTGGTTATTCTTTTGGTAATTTACCTTATTTTATTCAGCTTCAGATTTTGATTACTCTTTTTTGTTTGTGTGGTTTGTTTTTTTTGAGTGGTTCTGTTAGCAAAGATTATATTCTTGTTTATTTTTTTTCTAATTATTTTATGTTGTTTTTTTCTTTTTTTTTTTTTATTTCTGTTTTTATTACTTTTTTATATAGTTATCGTATTTGAAGTAGTCTTTTTTTAACTTTTTTTAATTCTTTATATTATAGCTGTAGTAGTTTTTTATTTTTTTTTACTAGTGTTCCTTTAGTTTTTTTTTCTTTGTTTTTTATTTGGTGGTTGAATCTTAATTTTTTTAGAATTCCTGTTGTTTTTGTTTATGTTGATTTTTATTTTTTTTTTTTTTTTATTTTWTTGTTTTTTTTTTTTTATTTTATTGTTTTYAAGTTTTTATCTTTTTCTGTTTATTGTTTTTTGATAGATTATTTTCCTATTTTATTTACTCGTCTTTTTTATGATTTTAAGTTTTTTGATTTGTTTTTGAATAAGTTAAATTTTACTTTTTTTTCTTTTTTTTCTTTTTCTAGTTTTATTTCTATATCTTCTTATTTTAATAAGTTTAATTTTTTAGTTGTTTTCATTTTTCTTATTTTTATTGTTTTTTAGATATCTAATTTATTTTTTTAGTTTTTTGAAGTTTTTTTTTTTKTTGWTTTTTTTTTTTTTTTWTGWTTTTTTTTTTTTGTTTTTTTYTTTTGYTTTTTGTTTTTTTTGTTTTWGTTTTTTTTGTTGGTCTGGTAATTTTTTTTTAATTGATTCTTATTTTTATGTTGCTGTTTGTTTTATATCTGTTTTTATTTTTTCTTTGGTTTTGGTTTCTGAGCGTCATCGTGTTATTGTTTTTTTTTCTAAGGTTCTTTTAATTATTTCTTTTTTTTTTTTTTTTTCTTATAGTGTTTTTTATTTGTATGTTTTTTTTGAGCTTTCTATGGTTCCTATTATTATTTTAATTCTTGGTTATGGTTATCAGATTGAGAAGGTTAATTCTTTTTTTTATCTTGTTTTTTACGCTACTTTTTGTAGTGTTCCTTTTCTTTTTGTTTATTTTAGTTTGGATTTTTTTTTTGTTGTTCCTTATTTTGATTGTTTTATTTCTTGAGAGATGGTTTTTATTATTAGTTTGGCTTTTATAATGAAATTTCCTGTTTTTTTTTTACATCTTTGGTTGCCTAAAGCTCATGTTGAAGCTCCTACTTCTGCTAGTATTTTGTTAGCTGGTTTGTTATTGAAGTTTGGTACTGTTGGTTTTGTTCGTATTATAAAGAGTCTTAGTTATTGTCATATTAATTATTGGTTTTTTTTTTCAGTTTTGGGTATGTTTATTTCTTGTTTTGTTTGTGTTTTTCAGAGTGATTTTAAGTCTTTAGCTGCTTATTCTTCTGTTGTTCATATGAATTTTTTGTTGTTTTTTCTTTTGTTTTTTGGTTTATATTCTAAAACTGGTAGTTTTTTAGTAATGGTTTCTCATGGATATACTTCTTCTGTTATGTTTTATTTTATTGGTGAGTTTTATCGTTCTTTAGGTAGTCGAATGATTTATTTTTTGAATAGTTTTATGTCTTCTAGTTTTATTTTTTCTTTTTTAATTTCTTTGGTTTTTTTATCTAATTGTGGTATACCTCCTTCTATTTCTTTTTTTTCTGAGTTTTTTTCTTTTTCTGGTTTTTTTTCTTTGTTTTATAATGTTTTTTTTTTGGTTTTTTTTTATTTTTTTGTTTCTTTTTATTATTGTGTTTATATTATTGTTATTTCTTTTTTAGGTAAGAAGTTTTTTTTTTTTAAGAGTTGATTTTTTTTTTGATCTCTTCCTTTAATTTTTTTTTGTTTTAATGTTTTTAGTTTTTTTTTGTTTTTTTAATAGATTTAAGTTAAGTTAAACTATTAGTCTTCAAAACTAAAAATTTTATCTATAAGGTATCTAGTAGGAATTTTCTATATCCAATTGCGGTTTGGAAGTTTTTTTACCTTAACAAATTTTAGGCGAGTCTTCTAAACTTGTTTTGGGTTTTCCCGTTTGTTTTTTAAGTTTTTTCATAATTTCCATGTTTTAAGCTTTTCTACTTATCCTTTTTTTATGTTTATTTCTTTAAGTTCTCTTTTTTCTTCTTTTGTTGTTTTTTTCAAGTTTGGTATTTTCTTTTTTCTTTTTTTTTCTTTTTTTTCTTTTTTATTTCTTATTTTTTGTTGGTTTAAAGATATTTGTATGGAGGGTCTTTGTGGTTATCATAATTTTTATGTTATAGATGGTTTTAAGTTTGGTTTTGTTTTGTTTATTTTTAGTGAATTTATGTTTTTTTTTAGTATTTTTTGGTTTTATTTTGATTCTGCTTTGGTTCCTGCTCATGAGATTGGTTGTGGCTGGGGGTTTTTTGGTTTGGATAAGATTAATCCTTTTGGGGTCCCTCTTTTGAATACTGTTATTCTTCTTAGTAGTGGTGTTACTGTTACTTGGTCTCATTATTGTCTTCTGAATAATTTTTATTGTTTAGATGGTTTAATTTTGACTATTCTTCTTTCTTTTATTTTTATTTTGGTTCAGTTTTTCGAGTATAAGAGTTCTAGTTTTTCTATCTCTGATGGTGTTTATGGTAGTATTTTTTATTTTTCTACTGGTTTTCATGGTTTTCATGTTATTTTAGGTTCTGTTTTTCTTACTTATAATCTTTTTCGTTTTTTATTTTATCATTTTAATTATTCTCATCATTTAGGTTATGAGTTTTCTATTTTATATTGGCATTTTGTAGATGTTGTTTGGTTATTTTTATTTGTTTTTGTTTATTGGTGAGGTTATTAGGTTTTATTTTTACTTTTTGGATTTTTTTAATTTTTTTGATTTTTTTCTTTTTGTTTTTGTTTTACAGTTTATTTTTTGTCAAAAGGATAGTTTAATTAATGTTTTTTTTAATAAGTTTTTTTCTTATTTAGTTGGTGTTTTTTCTTATAATTCTTCTTGTTTCATTAGATATATTTTTTCTTCTTTTATTTTTGTTTTTTTGTTGATTTGTTGTTTTGGTGGTTATTTTAGTTATTCTTTTTGTCCTTTAGGTATTATTGAGTTTACTTTTTTTTTTTCTTTTGTTTCTTGATTTTCCACTTTTTTGTTTTTGATTTCTAGTCAGAAGTTTTCTGTTTATATAAAGAAGTCTGGTGATGGTTTTTTTAAGACTTTTTTTTTGTTATTTGTTGAGATTATTAGTGAGTTTAGTCGCCCTATTGCTTTGAGTGTTCGTTTGTTTGCTAATATTATAGTTGGTCATGTTATTAGTGCTTGTTTTTATGTTTTTTTTGAGTGTGTTTTTGGTTTTTCTTTTTTAATTGTTTTTGCTATTGTTTTTGAGTGTTTTGTTTTTATTTTGCAGAGTTATATTTTTTCTCGTTTAATTTATTTATATATTAACGAGTAGCTTTTTAGTTTATTTAAAATTTTTACTTGTGGTGTAAAAGAAATTTGAGCTTTGTAAGTTAGTTTAAGTAGAATTTTTGTTTTTGGTACAAATGGTTATCTTACATTGAGGATTATTTTAATTTAGAATATTTAGCTGTTAACTAAAAGGTCTATCTTCATAAGAGTTTAGTTTATATTTAAAATATTAAATTGTAAATTTAAAGTTTTTTGCTCTTGCAGTAATTAGTTTAATTAAAATATAACATTTGGATTGTTAAGTTTTTTTACTGATTTTTCTTTTATTTTTTTGTTATTATTGTTTTTTTTTTAAATTGTTTTATTTGTAATATTGTTTTTTGATGGAGTATTTTTTTTTTAATGACTCTTGTTTTTGTTTTTTTAAATTTTAATAATTCTTATTCTTCTATTAATTATTTTATTTTTCAGGAGTTTCTTGGTTTGCTTTTTGTTTTTTTTTCTTTTGGTGTTCTTCAATTTTTTATTATTTTATTAAAAGTTGGTGTTTCCCCTTTTCATTTTTGGTGTTTAAATATTTTTAATGGTCTTAGAGGTTTTAGTACTTTTTGATTTCTTACTTTCCAGAAGTTACCCTATTTTCCTGTTTTTTCTTTTATTTTCGATTATAGTTTTTTTTTTTTTCTTGTTTTTGGTATTATTTTTTGTTATTTTAATCTTTTTTTTTGTAAATCTTTTAAGAGCATAGTTTTTATTTCTTCTGTTGAGTCTTTTAATTGGTTGTTGATTTCTCTTTTTTCTTCTTTGTTTTCTGGTTTTTTTTTGTTTCTTTATTATGTTTTTGTTATGTTTTTTTTGTTGGATTATAGTTCTACTAAAGGTTATGATTTTTATAATTGGGAGTTGGTTTTTCTTTTTATAAATTTTCCTATGACCATTACTTTTTTTATTAAAATTTTTTCTATTATTTTTTTTTTTAATATTAGTTCTTTCTATTTGTTGTTTGTTTTATTTTTAATGGTCTTTTCTGTTTTTAGTTTTGGTTTTTGGTTTTTTAATGTTGGTTTAAAATTTAGTTATTATGGTTTTTATAATTTTAGTTTTTTTTATTTTGTTTTTTTTCCTTTGATGTTTTTTTGTCTTTTTTAAAAGAGTTTTAGTTTATATAGAATATATCACTTACAATGATGGGGTTTAAACTCTTACCAATTTAGTAAAATTTTATTATATTGCTTTGATATGGCAAAGTTCTTTTTGATTTGGTATTTTTTGTTTTGTTTTTAGTAGCTCTTTTTTCTTTTTTGTTTGCTTTTTTTTTTTATTTGTTTGTTTATTTTGCTTCTTTTTTTGATTTTTATTTTTGTAAATCTTCTTCTTTTGAGAGTGGTTTTATGAGTGTTGGTTTAATTCAGAATTCTTTTAGAATTCACTTTTTTGTTATTATAATCATGTTTGTTGTTTTTGATTTGGAGATTGTTATTTTTATTGGTATTCTTATTTCTGATTTAAATTCTTTTGTTTGTTTTTTTTTTTTGTTTTTTTTTTTGTTCTTGTTTTTTTATATGGAGTGGTATTATGGTAAGCTTGTTTGGAATTTTTAATAGTAAAAAACTTTATTATAATTTAGTATATCTCGTTGTCGTTGAGAAGGTTTTAAGTTTTATCTTATTATTATATTTTTTTTTTTTCTTGTTTTTAGTATCAAAAGCCGATTGGGGTTTTGATATATTATATATTATATATTATAAAAATAATATAAATATAATATATTTATTAATTATATTTATATATAAATAATTATATTTATATATATAAATAATTATATTTATATTATTTTTATTATGTATGTATGTATATTTATGTTGATATTAATTAGTTAATATCATATCCTTTATTTAGGATAATTGTTTGAGGAGAATTTTATTAATTAGGTAAACTTGTTTCATTTAAGCTGATAAACTTTGAACTTTTTTAAGTTTCAAAAGTTTCAGGAAAACAAGTTTACCTAATTAATGATTTTATTTTAATTGAAATTATATGTCTATAAGTCCAATTAAAATAAAATTTTGTAGTATAATTGTATNNNNNNNNNNNNNNNNNNNNNNNNNNNNNNNNN
>Japan_Human_Rk7-5
GTCGTTTATTTTTCGATTTTTTTATTTATGATTTTGTTGGTTTTTTTTGTTGTTTTTTTTGTTATGCAGAGTATTGCTTTTATTACTTTATATGAGCGTCATTTGTTGGGTCTTAGTCAATCTCGACTTGGTCCTACAAAGGTAGGTTTTTTTGGTGTTTTACAGGCTATTGTAGATGGAGTTAAGCTTTTAAGTAAAGAACAATTTTTACCTTATAATTCTTCTTTTTTTTTTTTTTTATTTGTTCCTTCTGTTTCTTTTTGTTTGATATATTTAGAGTGGTTTGTTCTTCCTTTTTTTTTTGATTTTTTTACTTTCAATTATTCTGTTTTGTTTTTTCTTTGTTTGATTGGTTTTTCTGTTTATACTACTTTAATTTCTGGAATTGTTTCTAAGTCTAAGTATTCTATAATTGGCTCCATTCGTGCTAGTAGTCAGAGTATTTCTTATGAGATTTCTTTTACTTTTTTTGTTTTCTGTGTTGTTCTTCATGTTGGTGTTTTTAGTTTTTTTAGTTTTTTTAGTCTTAGTATAATTGTTCTTTTTTTTCCTTTTCTTATTATGATTATTGGTGAGCTTAATCGTGCTCCTTTCGATTTTTCTGAGGGTGAGAGTGAACTTGTTAGTGGTTACAATATTGAATATTCTAGTGTTGCTTTTGTTCTTTTGTTTTTGAGCGAGTATGGTGTTTTGATTTTTTTTTGTGTTCTTTTTTCTTTTTTATTTTTTGGCGGTTCTGTTTTTATGTCTTTTTTCATTTTTTCTCTTTTGATTTTTATTCGTAGTTCTTTCCCTCGTTATCGTTATGATATGATGATAGGTTTTTTTTGATTTATTATGTTACCTATTTCTATGATTTTGTTTTTATTTTTTTGTTTGTTATTTTTTTAGGGATTTAGTTTATATTAAAATGTTTGTTTTGCATACAAAAGAATTTTTTCTCTGGATTTTTTTTTTTAGTTTATAGATTTGATTATGGTCATTGTAATGATAAAATGGTGTTATATAATTTTTAATCACTTGAGTGGACAATGTTTTTCTATCCCGGCAATGTATTGCTTGTATAAACTCAGTACCAGAATAATCGGATAGACTGAGTAAGCTTATACCCTAAATGTGTTTTGGCCATGGTTTTTTTTTTGATTTTTTTACAACTGTTTAGTGCAATGTGCAGTTTTTTTTTGTTGTTTTATCTTGGTCAATAAGATTAGACAAATGACCTGGATTAGTACCCAGTTAATCTAAATTTAAAAGTTGCAGGAGTAAAGTAATATTTAAACTGTAATAATATTGGCGGATTTTTTAATTATCTTTGGAGGTTGAGCTGTAATTGAGAACCCTCATTATCAGCTTTGATTTTTGTCGCATGTATGATCGTTTATGTCCTTTTTAAAGAGGTGCATTAAAGATTATTTGGTGTTTAATTAATGATATCTATTAAAACAGATAAATACCTGGTATATATCAAAGTTTTCGTTTGACCTACAATATCTTATGTTTCGGATAAGGGGGAGAGATTTTCCTTTGAAGTTGTAAAAGACAGTAAATGCTTTTTAATGTAGCATTGAAGTATTTAGAGAAATCGTACAAATCATCCATCAATTGCCCACAGGGGAGTAAGTTGTAGTAAAGTAGGTGTAGGGGAATCTGTACCTAGTCTAAGTTGGTTATATTTTAATAATTTGGTTTTTTTCCAAGTGTTTTTTCCTTCTTTAATAAGTTAGTATATTTTAGTACATTGGGTTCATATCCTAAAGGAGAATTTTCACTTATTTTTTATTGTTTTTTTTATTTAATTTTTTCTTTTTTAAGGGGGTATCTTTAAGGTKTTTGGGAGTTATTAGTATAAGAAGTATTTTTAATTGCAAATTAAAAGGTTAATGGCTTTTTTTGTTCTTTTAAGTTTTTAAATGTCCCTGTTAGTTTTTCTTTATCTGTTTTTTGAAATTTTGGTAGTATTTTGGGTATGGTTCTTTTTTTTCAGATTTTTAGTGGTTTGTTTTTATCTTTTTATTATATTGCTGATGGTTTTAATTCTTTTTCTAGTGTTCAGTATATTATAAGTGATGTTAATTTTGGTTGGGTTTTTCGTATTTTGCATTTTAATGGTGCTAGTTTATTTTTTTTTTTTTTGTATTTGCATTTTTTCAAGGGTCTTTTTTTTTGTAGTTATCGTTTGTCTGGTACTTGAATTATTGGTTTAACTATTTTTTTTTTTGTTATAATGGAGGCTTTTATAGGTTATGTTTTAGTTTGAGCTCAGATGAGTTTTTGGGCTTCTGTTGTTATTACCAGTCTTTTAAGTGTTATTCCTTATTTTGGTTTTTCTATTGTTTATTGAATTTGGAGTGGTTTTTCTGTTGTTAATTCTACTCTTAAGTTTTTTTTTGTTATTCATTTTTTAATGCCTTGATTGGTTTTTCTTTTAGTTTTTGTTCATTTGTTTTTTTTACATTCTACTGGTAGGACTTCTGTTTTATATTGTCATGGTGATTATGATAAAATTAGTTTTTTTCCTTATTATTTTTATAAAGATTCTTATAATTTGGTTGTTTTTTTTCTTTTTTTTATTTTTTCTTTTTTTTTTCCTTTTTTACTTGGTGATCCTGAAATGTTTGTTGAGTCTGATCCAATGGTTAGACCTGTACATATTGTTCCTGAGTGATATTTTTTGTTTGCTTATGCTATTTTGCGTGCTATCCCTAATAAAGTTTTAGGTGTTTTTTTTCTTGTTTTCAGTATTTTTATTTTTTATTTTTATGTTTTTTTTAATAATTATTATAGTGTTCTTGATAATTTGAATTTTTTTTTAGTTGTTTTTTTTATTTTGGTTTCTGTTTTTTTAAGTTGATTAGGTCAGTGTCATGTTGAATATCCTTTTATTGATTTGAGAGTTGTTTTTTCTTTTTTGTATTTTTTTTTTGCTTTTTTAATTGTTTTCTCTCGATTTTTAACTAAATTTATTTTTTCTTAGTAAACTTAGTATAATTTATTATATTGGATTTAGGATCCTGGGATTTTTGTTTACTTTTAATTATTTTCAAGGTTACATGATAGGTTTTTCTAATAATTATCTTTGTAGATATATGGATTGGTTTCATAATTTTAATTGTAGTCTGTTATTTGGTGTTTTATTTTTTGTTTTTATGGTTATTGTTAATCTTTTTGTTAATTCTTATTATTTTAAGAGTCATAATATTGAGTATCAGTTTGGTGAGTTTTTATGTAGTTTGTTACCTTTATTTATTTTGGTTTTTCAAATGTTTCCTTCTTTATCTTTGTTGTATTTTAGTGGTTTGTCTTATTTAGATAGTAGTTTAACTGTTAAAGTTGTTGGTCATCAATGGTATTGAAGTTATGATTATAGGGATATCGGTATTGAGTTTGATTCTTACATGAAGTCTATTGATTCTTTATTGATTGGTGAGCCTCGTTTATTAGAAGTTGATAATCGTTGTGTTGTTCCTTGTGATACTAATGTTCGATTTTGTATTACATCGGCTGATGTTATTCACTCTTGATCTCTTCCTTCTTTTTGTATTAAACTTGATGCTATGAGTGGTATTTTAAGTACTGTTACTTGTAGTTTTCCTATGGTTGGTGTTTTTTATGGTCAGTGTTCTGAGATTTGTGGTGCTAATCATAGTTTTATGCCTATTTGTTTGGAGGTTTCTTTGTTGGAAAATTTTAAAGATTGATGTTATTTAATGTCTAGTTAATTTTGAGGTATTAGTATATTTTAGTATTATTCTTTTTCGAGGAGTTGGATTTATACCTTTATTGAATTAGCATAATTTAATGTATTTGTTTTAAGCGCAAAAGATTTTATTCAATTTTACTCTTTTAGTTTATATAAAATATGACTTTGAAGCAGTTAAGAATCGTAGAGTATACTTTTTATATATATATATATTAGTATTGCATACTATGTTAGGATATTTTCAAAGATTTTGATAAATAGAAACAAAGTGTTTAAGGTGTGGTTTTTTTTTTTGTTACAAAAATAATTTTACTGCTCTTAGTGTTGATACATCGAACTTTGTGATATCTGTTTTTAATTTTTATATTAGAAAATTATATATTGTTTTTTTTTTTTGTAGTTTTAATAATTTGAAGTTTTTTTGTTTCAAGTTTTATAACTTTACTACTTTTCTTTTCTTTTTTTCTTTTTAATTATAATTCTTTATAGTTTTTATTATCTAGCAATTAGTAAATTAATAAATTATGTTTTTTTTTTTAATATAAATGAATTACTAATTATCTGGTCAAATGTTTATTAAAGACTTAGGATTTATATTAAATCTGTTTTCTGCCCTATGGTTTTTTTAAATGGCAGTCTTAGCGTGAGGACATTAAAGTAGCAAAATAATTTGTGCTTTTATTGGGTTCGAGTATGAATGAAGTTTTGGCTGGTGATATTTTTTTTTTTTTTTGAATTTAATATTCATCTAAGAAGAGATGTTTATAATAAAACAAAGATAAGTCTTCGGAAATTTTATTTCTATTAAAAATTTTTTTTTTTAGTAATTTATCTAGGGAAGATTATTATATAATTTTTTTTTACTATTTTTAATTTAAAAAATTACTCCGGAGTTAACAGAAAAACATGCCTTATGTAGTTCTTATATTTTGGTAAGTTTTACATCGATGTTGTATCTTTATTAGCTGAAGAGGAGAAATTTCAGTTTTTTAGACTGTTCTTCTTTTAATAAATAAAACGTGATATTAGTTTAATTCATCGTGAGATAGAATTGTTTATCTTGTTTATTATTTTTTTTTATCGGGATTAGTACGAAAGGAATTTCACTATAATTTTAAATTTTTTAATCTTTTTTTTAATTTTTTTTGTTTATTTTTTTCTTGTCTTAGTTTTCTTGTTTTTGATCCTTTAAAGAGTGCTTTTTTTTTGGTTCTTTCTTTAATTTTTTTGGTTTTTTTTATTTCTTTTGGTTTTTATGTTTGGTTTTCTTATTTTATTTGTTTGATTTTTTTGAGTGGTATTTTTGTTATTATTGTTTATTTTTCTAGTTTTTCTAAATATATTTATGTTAATATTAATTTTTTTCTTGTTYTTTTTGTTTTCTTGTTTTTTTTTTTTTATTCTTTTTTTTTCTTTTTAGATCCTAGTTACTATAATTCTTTAAATTTTTTTTATTATGATTTGTTTTTTTCTTTTATTTTTTGGGTTGTTTTTTGTTTGTTTTTTTTTATAAATTTTATTAGTTTTTTTCTTTGTTTTTCTGGTGCTCTTCGACTATATTAATTTTGGTTTATTAGTATAATGAGTATATTTGATTTCCAATCAAATGGTTATTAAACTATGCTATTTTAGTTTATGAAAAATGTCTAATTTGTAATTAGAAGAATTTTTAGCAACTTTCTGGTTTTTGTTTTTTATAGTACTAATCATAAAGATATTGGTAGTATTTATTTGATTTTTGGTTTATGGGCTGGTATAGTTGGTTCTGCTCTTTCTATAATTATTCGTATTGAGTTAAGTAAACCTGGTATGTTTATTGGAGATGGTCAATTATATAATTCTATTTTAACTGCTCATGCTATCTTGATAATTTTTTTTATGGTTATACCTAGTATGATTGGTGGTTTTGGTAATTGAATGGTACCTTTAATATTAGGTGCACCTGATATAAGTTTTCCTCGATTAAATAATATTAGTTTTTGATTGTTACCTGCTTCTATTTTTTTGGTTTTTTTGGCTTGTTTTGTTGATAATGGTTTGGGTACTAGTTGGACTATTTATCCTCCTTTATCTACTTCGGGCCATCCTGGTTCTAGTGTTGATTTGGCTATTTTTAGTTTACATCTTTCTGGTATTAGTTCTATTTTAGGTGGTATTAATTTTATGTGTACTGTTAAAAATTTACGTTCTAGTTCTGTTTCTCTTAATAATATGAGTTTATTTATCTGAACTATTTTTGTTACTGTTTTTTTATTGGTTTTGTCTTTACCTGTTTTAGCTGGTGCTATCACTATGTTGTTAATTGATCGTAATTTTAATGGTTCTTTTTTTGATCCTAGTTTTGGTGGTAATCCTTTGATTTATCAGCATTTGTTTTGGTTTTTTGGTCATCCAGAAGTTTATATTTTAATTTTACCTGCTTTTGGTATTATTAGTCAATGTACTTTGTATTTGACTGGTAAAAAAGAAGTTTTTGGTTATTTGGGTATGGTTTATGCTATTTTAAGTATTGGTTTAATTGGTTGTGTAGTTTGAGCTCACCACATGTATACTGTTGGTATAGATTTTGATTCTCGTGCTTATTTTACTGCTGCTACTATAGTGATTGCTGTTCCTACTGGTGTAAAAGTTTTTAGATGGTTAGCTACTTTTTTTGGTACTGTTATAGTTTATCAACCTTTGTTGTTTTGAGTTATAGGTTTTATTTTTTTATTTACTATTGGTGGTTTGACTGGTGTTATATTATCTAATTCTAGAATTGATATTATTTTACATGATACTTATTATGTAGTGTCTCATTTTCATTACGTTTTAAGTCTTGGTGCTGTTTTTGGTTTGTTTGCAGGTGTTACTTTGTGATGATCTTTTATTACTGGTTTTGTTTTAAATAAAATTTATATGTATTCTGTTTTTTTTTTATTTTTTATTGGAGTTAATATGACTTTTTTTCCTTTACATTTTGCTGGTTTACATGGTTTCCCACGAAAATATGTAGATTATCCAGATGTTTATTCTTTCTGAAATGTTTTATCTTCTTTTGGTTCTCTTATTAGTATTTTTTCTCTTTTTTTTTTTGTTTTTGTTCTATTAGAATCTTTTATTAGTTATCGTGTTTTAGTTGTTGATTACTTTAATGGTGTTAGACCTGAAAATGCTAATTTAGGTTATAATTTTTATCATAGTTTCCAAGATGGGGTTTATTTGAGAGTGCCTCATAATTAATTGTTTTTATTTTTTATTGGTATTTTTTTTCTTTTTTACAAATTTCGACGTTTTATTTTTGTTATTATTTCTTTTGAATTTTTAATAATGGGAGTTTTTTATTTGTTTTCTTTTTTTTTTGGTTTTTTTTCTTTTTTTTATTTTTTATGTTTTAGTGTTTTTTGTAGTCTTATGGGTGTTGTTTTAATAGTTTATTTTATTAAGTTTTATGGTTGTGATTATGTTTTTTTTTAAAATCACATAATATCATACCCCAATCGAGTGGTTAGCTTAAGTTTAAAGCACCGGATTTTTAATCCGGGGATTAATCTGCTTAAAACTGTTTTTATTTTGATTTGAAATCAAAATTTGGATTTTTCCGCAGTTTTTGTCTTTATTTTTGATTTTTTTTTATTGTTTTTTGTTTTTGTTTTTTGTTTTTGTTTTTTGTTTTGTTTTTGTTTTTTGTTCCTTTTTTTAAGTTTTCTTTTTTTTTTTTTGATTTTGGTTTTATTGTTTTTAAATTTAATTTTTATTTAAATAGTATTATTTTTTCTTTTGTTTTGATTTTGATTTCTGTTAGTGTTTTTTTTTATAGTCTTTATTATCTTAATATGGAAATTAATTTTTTTTATTATTTTTTTGTTTTACTTGTTTTTATTTGTAGTATATTTTTTTTGGTTTTTTGTGATAGTGTTTTTTTTGTTTTGCTTGGTTGAGATTTGTTAGGTATTTCTAGTTTTTTTTTAGTTCTTTTTTATAATAATTGGGATAGTTGTAGTGGTTCTATGAATACTGTCTTAACCAATCGTATAGGTGATTTTTTTATTTTTGTTTTTTTTTCTTTATCTTTTTTTACTTTTTTTAATTTTTTTAGTTTTTCTTATTTTTGTTTTTATTCTTCTTTTTTTCTTATTTTGGCTGCTTTTACCAAGAGTGCTCAGTTTCCTTTTGGTGGTTGATTACCTAAGGCGATGAGTGCTCCTACTCCTGTTAGTTCTTTAGTACATAGTAGTACTCTTGTTACTGCTGGTATTGTTTTGATGATTAAATTTAATGTTATTATTATGAGTTCTTTTCTTTTGAAGTTGGTTCTTATTTCTGGTGTTTTTACTATGTTTTTTTCTAGTTTTTGTGCTTTATATGAGAATGATTTAAAGAAGGTTGTTGCTCTTAGTACTTTGTCTCAAATGGGTCTTTCTATGGTTTCTTTTGGTTTTGGTTTAAGTTTTCTTTGTTATGTTCATTTATTAAGTCATGCTATTTTTAAGAGTTGTCTTTTTATACAGATTGGTTATTTAATTCATTGTTCTTTTGGCCAACAGGATGGTCGTGGTTATTCTTTTGGTAATTTACCTTATTTTATTCAGCTTCAGATTTTGATTACTCTTTTTTGTTTGTGTGGTTTGTTTTTTTTGAGTGGTTCTGTTAGCAAAGATTATATTCTTGTTTATTTTTTTTCTAATTATTTTATGTTGTTTTTTTCTTTTTTTTTTTTTATTTCTGTTTTTATTACTTTTTTATATAGTTATCGTATTTGAAGTAGTCTTTTTTTAACTTTTTTTAATTCTTTATATTATAGCTGTAGTAGTTTTTTATTTTTTTTTACTAGTGTTCCTTTAGTTTTTTTTTCTTTGTTTTTTATTTGGTGGTTGAATCTTAATTTTTTTAGAATTCCTGTTGTTTTTGTTTATGTTGATTTTTATTTTTTTTTTTTTTTTATTTTATTGTTTTTTTTTTTTTATTTTATTGTTTTYAAGTTTTTATCTTTTTCTGTTTATTGTTTTTTGATAGATTATTTTCCTATTTTATTTACTCGTCTTTTTTATGATTTTAAGTTTTTTGATTTGTTTTTGAATAAGTTAAATTTTACTTTTTTTTCTTTTTTTTCTTTTTCTAGTTTTATTTCTATATCTTCTTATTTTAATAAGTTTAATTTTTTAGTTGTTTTCATTTTTCTTATTTTTATTGTTTTTTAGATATCTAATTTATTTTTTTAGTTTTTTGAAGTTTTTTTTTTTGTTGWTTTTTTTTTTTTTTTATGATTTTTTTTTTTTGTTTTTTTYTTTTGYTTTTTGTTTTTTTTGTTTTAGTTTTTTTTGTTGGTCTGGTAATTTTTTTTTAATTGATTCTTATTTTTATGTTGCTGTTTGTTTTATATCTGTTTTTATTTTTTCTTTGGTTTTGGTTTCTGAGCGTCATCGTGTTATTGTTTTTTTTTCTAAGGTTCTTTTAATTATTTCTTTTTTTTTTTTTTTTTCTTATAGTGTTTTTTATTTGTATGTTTTTTTTGAGCTTTCTATGGTTCCTATTATTATTTTAATTCTTGGTTATGGTTATCAGATTGAGAAGGTTAATTCTTTTTTTTATCTTGTTTTTTACGCTACTTTTTGTAGTGTTCCTTTTCTTTTTGTTTATTTTAGTTTGGATTTTTTTTTTGTTGTTCCTTATTTTGATTGTTTTATTTCTTGAGAGATGGTTTTTATTATTAGTTTGGCTTTTATAATGAAATTTCCTGTTTTTTTTTTACATCTTTGGTTGCCTAAAGCTCATGTTGAAGCTCCTACTTCTGCTAGTATTTTGTTAGCTGGTTTGTTATTGAAGTTTGGTACTGTTGGTTTTGTTCGTATTATAAAGAGTCTTAGTTATTGTCATATTAATTATTGGTTTTTTTTTTCAGTTTTGGGTATGTTTATTTCTTGTTTTGTTTGTGTTTTTCAGAGTGATTTTAAGTCTTTAGCTGCTTATTCTTCTGTTGTTCATATGAATTTTTTGTTGTTTTTTCTTTTGTTTTTTGGTTTATATTCTAAAACTGGTAGTTTTTTAGTAATGGTTTCTCATGGATATACTTCTTCTGTTATGTTTTATTTTATTGGTGAGTTTTATCGTTCTTTAGGTAGTCGAATGATTTATTTTTTGAATAGTTTTATGTCTTCTAGTTTTATTTTTTCTTTTTTAATTTCTTTGGTTTTTTTATCTAATTGTGGTATACCTCCTTCTATTTCTTTTTTTTCTGAGTTTTTTTCTTTTTCTGGTTTTTTTTCTTTGTTTTATAATGTTTTTTTTTTGGTTTTTTTTTATTTTTTTGTTTCTTTTTATTATTGTGTTTATATTATTGTTATTTCTTTTTTAGGTAAGAAGTTTTTTTTTTTTAAGAGTTGATTTTTTTTTTGATCTCTTCCTTTAATTTTTTTTTGTTTTAATGTTTTTAGTTTTTTTTTGTTTTTTTAATAGATTTAAGTTAAGTTAAACTATTAGTCTTCAAAACTAAAAATTTTATCTATAAGGTATCTAGTAGGAATTTTCTATATCCAATTGCGGTTTGGAAGTTTTTTTACCTTAACAAATTTTAGGCGAGTCTTCTAAACTTGTTTTGGGTTTTCCCGTTTGTTTTTTAAGTTTTTTCATAATTTCCATGTTTTAAGCTTTTCTACTTATCCTTTTTTTATGTTTATTTCTTTAAGTTCTCTTTTTTCTTCTTTTGTTGTTTTTTTCAAGTTTGGTATTTTCTTTTTTCTTTTTTTTTCTTTTTTTTCTTTTTTATTTCTTATTTTTTGTTGGTTTAAAGATATTTGTATGGAGGGTCTTTGTGGTTATCATAATTTTTATGTTATAGATGGTTTTAAGTTTGGTTTTGTTTTGTTTATTTTTAGTGAATTTATGTTTTTTTTTAGTATTTTTTGGTTTTATTTTGATTCTGCTTTGGTTCCTGCTCATGAGATTGGTTGTGGCTGGGGGTTTTTTGGTTTGGATAAGATTAATCCTTTTGGGGTCCCTCTTTTGAATACTGTTATTCTTCTTAGTAGTGGTGTTACTGTTACTTGGTCTCATTATTGTCTTCTGAATAATTTTTATTGTTTAGATGGTTTAATTTTGACTATTCTTCTTTCTTTTATTTTTATTTTGGTTCAGTTTTTCGAGTATAAGAGTTCTAGTTTTTCTATCTCTGATGGTGTTTATGGTAGTATTTTTTATTTTTCTACTGGTTTTCATGGTTTTCATGTTATTTTAGGTTCTGTTTTTCTTACTTATAATCTTTTTCGTTTTTTATTTTATCATTTTAATTATTCTCATCATTTAGGTTATGAGTTTTCTATTTTATATTGGCATTTTGTAGATGTTGTTTGGTTATTTTTATTTGTTTTTGTTTATTGGTGAGGTTATTAGGTTTTATTTTTACTTTTTGGATTTTTTTAATTTTTTTGATTTTTTTCTTTTTGTTTTTGTTTTACAGTTTATTTTTTGTCAAAAGGATAGTTTAATTAATGTTTTTTTTAATAAGTTTTTTTCTTATTTAGTTGGTGTTTTTTCTTATAATTCTTCTTGTTTCATTAGATATATTTTTTCTTCTTTTATTTTTGTTTTTTTGTTGATTTGTTGTTTTGGTGGTTATTTTAGTTATTCTTTTTGTCCTTTAGGTATTATTGAGTTTACTTTTTTTTTTTCTTTTGTTTCTTGATTTTCCACTTTTTTGTTTTTGATTTCTAGTCAGAAGTTTTCTGTTTATATAAAGAAGTCTGGTGATGGTTTTTTTAAGACTTTTTTTTTGTTATTTGTTGAGATTATTAGTGAGTTTAGTCGCCCTATTGCTTTGAGTGTTCGTTTGTTTGCTAATATTATAGTTGGTCATGTTATTAGTGCTTGTTTTTATGTTTTTTTTGAGTGTGTTTTTGGTTTTTCTTTTTTAATTGTTTTTGCTATTGTTTTTGAGTGTTTTGTTTTTATTTTGCAGAGTTATATTTTTTCTCGTTTAATTTATTTATATATTAACGAGTAGCTTTTTAGTTTATTTAAAATTTTTACTTGTGGTGTAAAAGAAATTTGAGCTTTGTAAGTTAGTTTAAGTAGAATTTTTGTTTTTGGTACAAATGGTTATCTTACATTGAGGATTATTTTAATTTAGAATATTTAGCTGTTAACTAAAAGGTCTATCTTCATAAGAGTTTAGTTTATATTTAAAATATTAAATTGTAAATTTAAAGTTTTTTGCTCTTGCAGTAATTAGTTTAATTAAAATATAACATTTGGATTGTTAAGTTTTTTTACTGATTTTTCTTTTATTTTTTTGTTATTATTGTTTTTTTTTTAAATTGTTTTATTTGTAATATTGTTTTTTGATGGAGTATTTTTTTTTTAATGACTCTTGTTTTTGTTTTTTTAAATTTTAATAATTCTTATTCTTCTATTAATTATTTTATTTTTCAGGAGTTTCTTGGTTTGCTTTTTGTTTTTTTTTCTTTTGGTGTTCTTCAATTTTTTATTATTTTATTAAAAGTTGGTGTTTCCCCTTTTCATTTTTGGTGTTTAAATATTTTTAATGGTCTTAGAGGTTTTAGTACTTTTTGATTTCTTACTTTCCAGAAGTTACCCTATTTTCCTGTTTTTTCTTTTATTTTCGATTATAGTTTTTTTTTTTTTCTTGTTTTTGGTATTATTTTTTGTTATTTTAATCTTTTTTTTTGTAAATCTTTTAAGAGCATAGTTTTTATTTCTTCTGTTGAGTCTTTTAATTGGTTGTTGATTTCTCTTTTTTCTTCTTTGTTTTCTGGTTTTTTTTTGTTTCTTTATTATGTTTTTGTTATGTTTTTTTTGTTGGATTATAGTTCTACTAAAGGTTATGATTTTTATAATTGGGAGTTGGTTTTTCTTTTTATAAATTTTCCTATGACCATTACTTTTTTTATTAAAATTTTTTCTATTATTTTTTTTTTTAATATTAGTTCTTTCTATTTGTTGTTTGTTTTATTTTTAATGGTCTTTTCTGTTTTTAGTTTTGGTTTTTGGTTTTTTAATGTTGGTTTAAAATTTAGTTATTATGGTTTTTATAATTTTAGTTTTTTTTATTTTGTTTTTTTTCCTTTGATGTTTTTTTGTCTTTTTTAAAAGAGTTTTAGTTTATATAGAATATATCACTTACAATGATGGGGTTTAAACTCTTACCAATTTAGTAAAATTTTATTATATTGCTTTGATATGGCAAAGTTCTTTTTGATTTGGTATTTTTTGTTTTGTTTTTAGTAGCTCTTTTTTCTTTTTTGTTTGCTTTTTTTTTTTATTTGTTTGTTTATTTTGCTTCTTTTTTTGATTTTTATTTTTGTAAATCTTCTTCTTTTGAGAGTGGTTTTATGAGTGTTGGTTTAATTCAGAATTCTTTTAGAATTCACTTTTTTGTTATTATAATCATGTTTGTTGTTTTTGATTTGGAGATTGTTATTTTTATTGGTATTCTTATTTCTGATTTAAATTCTTTTGTTTGTTTTTTTTTTTTGTTTTTTTTTTTGTTCTTGTTTTTTTATATGGAGTGGTATTATGGTAAGCTTGTTTGGAATTTTTAATAGTAAAAAACTTTATTATAATTTAGTATATCTCGTTGTCGTTGAGAAGGTTTTAAGTTTTATCTTATTATTATATTTTTTTTTTTTCTTGTTTTTAGTATCAAAAGCCGATTGGGGTTTTGATATATTATATATTATATATTATAAAAATAATATAAATATAATATATTTATTAATTATATTTATATATAAATAATTATATTTATATATATAAATAATTATATTTATATTATTTTTATTATGTATGTATGTATATTTATGTTGATATTAATTAGTTAATATCATATCCTTTATTTAGGATAATTGTTTGAGGAGAATTTTATTAATTAGGTAAACTTGTTTCATTTAAGCTGATAAACTTTGAACTTTTTTAAGTTTCAAAAGTTTCAGGAAAACAAGTTTACCTAATTAATGATTTTATTTTAATTGAAATTATATGTCTATAAGTCCAATTAAAATAAAATTTTGTAGTATAATTGTATNNNNNNNNNNNNNNNNNNNNNNNNNNNNNNNNN
>Japan_Human_Rk8-3
GTCGTTTATTTTTCGATTTTTTTATTTATGATTTTGTTGGTTTTTTTTGTTGTTTTTTTTGTTATGCAGAGTATTGCTTTTATTACTTTATATGAGCGTCATTTGTTGGGTCTTAGTCAATCTCGACTTGGTCCTACAAAGGTAGGTTTTTTTGGTGTTTTACAGGCTATTGTAGATGGAGTTAAGCTTTTAAGTAAAGAACAATTTTTACCTTATAATTCTTCTTTTTTTTTTTTTTTATTTGTTCCTTCTGTTTCTTTTTGTTTGATATATTTAGAGTGGTTTGTTCTTCCTTTTTTTTTTGATTTTTTTACTTTCAATTATTCTGTTTTGTTTTTTCTTTGTTTGATTGGTTTTTCTGTTTATACTACTTTAATTTCTGGAATTGTTTCTAAGTCTAAGTATTCTATAATTGGTTCCATTCGTGCTAGTAGTCAGAGTATTTCTTATGAGATTTCTTTTACTTTTTTTGTTTTCTGTGTTGTTCTTCATGTTGGTGTTTTTAGTTTTTTTAGTTTTTTTAGTCTTAGTATAATTGTTCTTTTTTTTCCTTTTCTTATTATGATTATTGGTGAGCTTAATCGTGCTCCTTTCGATTTTTCTGAGGGTGAGAGTGAACTTGTTAGTGGTTACAATATTGAATATTCTAGTGTTGCTTTTGTTCTTTTGTTTTTGAGCGAGTATGGTGTTTTGATTTTTTTTTGTGTTCTTTTTTCTTTTTTATTTTTTGGCGGTTCTGTTTTTATGTCTTTTTTCATTTTTTCTCTTTTGATTTTTATTCGTAGTTCTTTCCCTCGTTATCGTTATGATATGATGATAGGTTTTTTTTGATTTATTATGTTACCTATTTCTATGATTTTGTTTTTATTTTTTTGTTTGTTATTTTTTTAGGGATTTAGTTTATATTAAAATGTTTGTTTTGCATACAAAAGAATTTTTTCTCTGGATTTTTTTTTTTAGTTTATAGATTTGATTATGGTCATTGTAATGATAAAATGGTGTTATATAATTTTTAATCACTTGAGTGGACAATGTTTTTCTATCCCGGCAATGTATTGCTTGTATAAACTCAGTACCAGAATAATCGGATAGACTGAGTAAGCTTATACCCTAAATGTGTTTTGGCCATGGTTTTTTTTTTGATTTTTTTACAACTGTTTAGTGCAATGTGCAGTTTTTTTTTGTTGTTTTATCTTGGTCAATAAGATTAGACAAATGACCTGGATTAGTACCCAGTTAATCTAAATTTAAAAGTTGCAGGAGTAAAGTAATATTTAAACTGTAATAATATTGGCGGATTTTTTAATTATCTTTGGAGGTTGAGCTGTAATTGAGAACCCTCATTATCAGCTTTGATTTTTGTCGCATGTATGATCGTTTATGTCCTTCTTAAAGAGGTGCATTAAAGATTATTTGGTGTTTAATTAATGATATCTATTAAAACAGATAAATACCTGGTATATATCAAAGTTTTCGTTTGACCTACAATATCTTATGTTTCGGATAAGGAGGAGAGATTTTCCTTTGAAGTTGTAAAAGACAGTAAATGCTTTTTAATGTAGCATTGAAGTATTTAGAGAAATCGTACAAATCATCCATCAATTGCCCACAGGGGAGTAAGTTGTAGTAAAGTAGGTGTAGGGGAATCTGTACCTAGTTTAAGTTGGTTATATTTTAATAATTTGGTTTTTTTCCAAGTGTTTTTTCCTTCTTTAATAAGTTAGTATATTTTAGTACATTGGGTTCATATCCTAAAGGAGAATTTTCACTTATTTTTTATTGTTTTTTTTATTTAATTTTTTCTTTTTTAAGGGGGTATCTTTAAGGTTTTTGGGAGTTATTAGTATAAGAAGTATTTTTAATTGCAAATTAAAAGGTTAATGGCTTTTTTTGTTCTTTTAAGTTTTTAAATGTCCCTGTTAGTTTTTCTTTATCTGTTTTTTGAAATTTTGGTAGTATTTTGGGTATGGTTCTTTTTTTTCAGATTTTTAGTGGTTTTTTTTTATCTTTTTATTATATTGCTGATGGTTTTAATTCTTTTTCTAGTGTTCAGTATATTATAAGTGATGTTAATTTTGGTTGGGTTTTTCGTATTTTGCATTTTAATGGTGCTAGTTTATTTTTTTTTTTTTTGTATTTGCATTTTTTCAAGGGTCTTTTTTTTTGTAGTTATCGTTTGTCTGGTACTTGAATTATTGGTTTAACTATTTTTTTTTTTGTTATAATGGAGGCTTTTATAGGTTATGTTTTAGTTTGAGCTCAGATGAGTTTTTGGGCTTCTGTTGTTATTACCAGTCTTTTAAGTGTTATTCCTTATTTTGGTTTTTCTATTGTTTATTGAATTTGGAGTGGTTTTTCTGTTGTTAATTCTACTCTTAAGTTTTTTTTTGTTATTCATTTTTTAATGCCTTGATTGGTTTTTCTTTTAGTTTTTGTTCATTTGTTTTTTTTACATTCTACTGGTAGGACTTCTGTTTTATATTGTCATGGTGATTATGATAAAATTAGTTTTTTTCCTTATTATTTTTATAAAGATTCTTATAATTTGGTTGTTTTTTTTCTTTTTTTTATTTTTTCTTTTTTTTTTCCTTTTTTACTTGGTGATCCTGAAATGTTTGTTGAGTCTGATCCAATGGTTAGACCTGTACATATTGTTCCTGAGTGATATTTTTTGTTTGCTTATGCTATTTTGCGTGCTATCCCTAATAAAGTTTTAGGTGTTTTTTTTCTTGTTTTCAGTATTTTTATTTTTTATTTTTATGTTTTTTTTAATAATTATTATAGTGTTCTTGATAATTTGAATTTTTTTTTAGTTGTTTTTTTTATTTTGGTTTCTGTTTTTTTAAGTTGATTAGGTCAGTGTCATGTTGAATATCCTTTTATTGATTTGAGAGTTGTTTTTTCTTTTTTGTATTTTTTTTTTGCTTTTTTAATTGTTTTCTCTCGATTTTTAACTAAATTTATTTTTTCTTAGTAAACTTAGTATAATTTATTATATTGGATTTAGGATCCTGGGATTTTTGTTTACTTTTAATTATTTTCAAGGTTACATGATAGGTTTTTCTAATAATTATCTTTGTAGATATATGGATTGGTTTCATAATTTTAATTGTAGTCTGTTATTTGGTGTTTTATTTTTTGTTTTTATGGTTATTGTTAATCTTTTTGTTAATTCTTATTATTTTAAGAGTCATAATATTGAGTATCAGTTTGGTGAGTTTTTATGTAGTTTGTTACCTTTATTTATTTTGGTTTTTCAAATGTTTCCTTCTTTATCTTTGTTGTATTTTAGTGATTTGTCTTATTTAGATAGTAGTTTAACTGTTAAAGTTGTTGGTCATCAATGGTATTGAAGTTATGATTATAGGGATATCGGTATTGAGTTTGATTCTTACATGAAGTCTATTGATTCTTTATTGATTGGTGAGCCTCGTTTATTAGAAGTTGATAATCGTTGTGTTGTTCCTTGTGATACTAATGTTCGATTTTGTATTACATCGGCTGATGTTATTCACTCTTGATCTCTTCCTTCTTTTTGTATTAAACTTGATGCTATGAGTGGTATTTTAAGTACTGTTACTTGTAGTTTTCCTATGGTTGGTGTTTTTTATGGTCAGTGTTCTGAGATTTGTGGTGCTAATCATAGTTTTATGCCTATTTGTTTGGAGGTTTCTTTGTTGGAAAATTTTAAAGATTGATGTTATTTAATGTCTAGTTAATTTTGAGGTATTAGTATATTTTAGTATTATTCTTTTTCGAGGAGTCGGATTTATACCTTTATTGAATTAGCATAATTTAATGTATTTGTTTTAAGCGCAAAAGATTTTATTCAATTTTACTCTTTTAGTTTATATAAAATATGACTTTGAAGCAGTTAAGAATCGTAGAGTATACTTTTTATATATATATATATTAGTATTGCATACTATGTTAGGATATTTTCAAAGATTTTGATAAATAGAAACAAAGTGTTTAAGGTGTGGTTTTTTTTTTTGTTACAAAAATAATTTTACTGCTCTTAGTGTTGATACATCGAACTTTGTGATATCTGTTTTTAATTTTTATATTAGAAAATTATATATTGTTTTTTTTTTTTGTAGTTTTAATAATTTGAAGTTTTTTTGTTTCAAGTTTTATAACTTTACTACTTTTCTTTTCTTTTTTTCTTTTTAATTATAATTCTTTATAGTTTTTATTATCTAGCAATTAGTAAATTAATAAATTATGTTTTTTTTTTTAATATAAATGAATTACTAATTATCTGGTCAAATGTTTATTAAAGACTTAGGATTTATATTAAATCTGTTTTCTGCCCTATGGTTTTTTTAAATGGCAGTCTTAGCGTGAGGACATTAAAGTAGCAAAATAATTTGTGCTTTTATTGGGTTCGAGTATGAATGAAGTTTTGGCTGGTGATATTTTTTTTTTTTTTTGAATTTAATATTCATCTAAGAAGAGATGTTTATAATAAAACAAAGATAAGTCTTCGGAAATTTTATTTCTATTAAAAATTTTTTTTTTTAGTAATTTATCTAGGGAAGATTATTATATAATTTTTTTTTACTATTTTTAATTTAAAAAATTACTCCGGAGTTAACAGAAAAACATGCCTTATGTAGTTCTTATATTTTGGTAAGTTTTACATCGATGTTGTATCTTTATTAGCTGAAGAGGAGAAATTTCAGTTTTTTAGACTGTTCTTCTTTTAATAAATAAAACGTGATATTAGTTTAATTCATCGTGAGATAGAATTGTTTATCTTGTTTATTATTTTTTTTTATCGGGATTAGTACGAAAGGAATTTCACTATAATTTTAAATTTTTTAATCTTTTTTTTAATTTTTTTTGTTTATTTTTTTCTTGTCTTAGTTTTCTTGTTTTTGATCCTTTAAAGAGTGCTTTTTTTTTGGTTCTTTCTTTAATTTTTTTGGTTTTTTTTATTTCTTTTGGTTTTTATGTTTGGTTTTCTTATTTTATTTGTTTGATTTTTTTGAGTGGTATTTTTGTTATTATTGTTTATTTTTCTAGTTTTTCTAAATATATTTATGTTAATATTAATTTTTTTCTTGTTCTTTTTGTTTTCTTGTTTTTTTTTTTTTATTCTTTTTTTTTCTTTTTAGATCCTAGTTACTATAATTCTTTAAATTTTTTTTATTATGATTTGTTTTTTTCTTTTATTTTTTGGGTTGTTTTTTGTTTGTTTTTTTTTATAAATTTTATTAGTTTTTTTCTTTGTTTTTCTGGTGCTCTTCGACTATATTAATTTTGGTTTATTAGTATAATGAGTATATTTGATTTCCAATCAAATGGTTATTAAACTATGCTATTTTAGTTTATGAAAAATGTCTAATTTGTAATTAGAAGAATTTTTAGCAACTTTCTGGTTTTTGTTTTTTATAGTACTAATCATAAAGATATTGGTAGTATTTATTTGATTTTTGGTTTATGGGCTGGTATAGTTGGTTCTGCTCTTTCTATAATTATTCGTATCGAGTTAAGTAAACCTGGTATGTTTATTGGAGATGGTCAATTATATAATTCTATTTTAACTGCTCATGCTATCTTGATAATTTTTTTTATGGTTATACCTAGTATGATTGGTGGTTTTGGTAATTGAATGGTACCTTTAATATTAGGTGCACCTGATATAAGTTTTCCTCGATTAAATAATATTAGTTTTTGATTGTTACCTGCTTCTATTTTTTTGGTTTTTTTGGCTTGTTTTGTTGATAATGGTTTGGGTACTAGTTGGACTATTTATCCTCCTTTATCTACTTCGGGCCATCCTGGTTCTAGTGTTGATTTGGCTATTTTTAGTTTACATCTTTCTGGTATTAGTTCTATTTTAGGTGGTATTAATTTTATGTGTACTGTTAAAAATTTACGTTCTAGTTCTGTTTCTCTTAATAATATGAGTTTATTTATCTGAACTATTTTTGTTACTGTTTTTTTATTGGTTTTGTCTTTACCTGTTTTAGCTGGTGCTATCACTATGTTGTTAATTGATCGTAATTTTAATGGTTCTTTTTTTGATCCTAGTTTTGGTGGTAATCCTTTGATTTATCAGCATTTGTTTTGGTTTTTTGGTCATCCAGAAGTTTATATTTTAATTTTACCTGCTTTTGGTATTATTAGTCAATGTACTTTGTATTTGACTGGTAAAAAAGAAGTTTTTGGTTATTTGGGTATGGTTTATGCTATTTTAAGTATTGGTTTAATTGGTTGTGTAGTTTGAGCTCACCACATGTATACTGTTGGTATAGATTTTGATTCTCGTGCTTATTTTACTGCTGCTACTATAGTGATTGCTGTTCCTACTGGTGTAAAAGTTTTTAGATGGTTAGCTACTTTTTTTGGTACTGTTATAGTTTATCAACCTTTGTTATTTTGAGTTATAGGTTTTATTTTTTTATTTACTATTGGTGGTTTGACTGGTGTTATATTATCTAATTCTAGAATTGATATTATTTTACATGATACTTATTATGTAGTGTCTCATTTTCATTACGTTTTAAGTCTTGGTGCTGTTTTTGGTTTGTTTGCAGGTGTTACTTTGTGATGATCTTTTATTACTGGTTTTGTTTTAAATAAAATTTATATGTATTCTGTTTTTTTTTTATTTTTTATTGGAGTTAATATGACTTTTTTTCCTTTACATTTTGCTGGTTTACATGGTTTCCCACGAAAATATGTAGATTATCCAGATGTTTATTCTTTCTGAAATGTTTTATCTTCTTTTGGTTCTCTTATTAGTATTTTTTCTCTTTTTTTTTTTGTTTTTGTTCTATTAGAATCTTTTATTAGTTATCGTGTTTTAGTTGTTGATTACTTTAATGGTGTTAGACCTGAAAATGCTAATTTAGGTTATAATTTTTATCATAGTTTCCAAGATGGGGTTTATTTGAGAGTGCCTCATAATTAATTGTTTTTATTTTTTATTGGTATTTTTTTTCTTTTTTACAAATTTCGACGTTTTATTTTTGTTATTATTTCTTTTGAATTTTTAATAATGGGAGTTTTTTATTTGTTTTCTTTTTTTTTTGGTTTTTTTTCTTTTTTTTATTTTTTATGTTTTAGTGTTTTTTGTAGTCTTATGGGTGTTGTTTTAATAGTTTATTTTATTAAGTTTTATGGTTGTGATTATGTTTTTTTTTAAAATCACTTAATATCAAACCCCAATCGAGTGGTTAGCTTAAGTTTAAAGCACCGGATTTTTAATCCGGGGATTAATCTGCTTAAAACTGTTTTTATTTTGATTTGAAATCAAAATTTGGATTTTTCCGCAGTTTTTGTCTTTATTTTTGATTTTTTTTTATTGTTTTTTGTTTTTGTTTTTTGTTTTTGTTTTTTGTTTTGTTTTTGTTTTTTGTTCCTTTTTTTAAGTTTTCTTTTTTTTTTTTTGATTTTGGTTTTATTGTTTTTAAATTTAATTTTTATTTAAATAGTATTATTTTTTCTTTTGTTTTGATTTTGATTTCTGTTAGTGTTTTTTTTTATAGTCTTTATTATCTTAATATGGAAATTAATTTTTTTTATTATTTTTTTGTTTTACTTGTTTTTATTTGTAGTATATTTTTTTTGGTTTTTTGTGATAGTGTTTTTTTTGTTTTGCTTGGTTGAGATTTGTTAGGTATTTCTAGTTTTTTTTTAGTTCTTTTTTATAATAATTGGGATAGTTGTAGTGGTTCTATGAATACTGTCTTAACCAATCGTATAGGTGATTTTTTTATTTTTGTTTTTTTTTCTTTATCTTTTTTTACTTTTTTTAATTTTTTTAGTTTTTCTTATTTTTGTTTTTATTCTTCTTTTTTTCTTATTTTGGCTGCTTTTACCAAGAGTGCTCAGTTTCCTTTTGGTGGTTGATTACCTAAGGCGATGAGTGCTCCTACTCCTGTTAGTTCTTTAGTACATAGTAGTACTCTTGTTACTGCTGGTATTGTTTTGATGATTAAATTTAATGTTATTATTATGAGTTCTTTTCTTTTGAAGTTGGTTCTTATTTCTGGTGTTTTTACTATGTTTTTTTCTAGTTTTTGTGCTTTATATGAGAATGATTTAAAGAAGGTTGTTGCTCTTAGTACTTTGTCTCAAATGGGTCTTTCTATGGTTTCTTTTGGTTTTGGTTTAAGTTTTCTTTGTTATGTTCATTTATTAAGTCATGCTATTTTTAAGAGTTGTCTTTTTATACAGATTGGTTATTTAATTCATTGTTCTTTTGGCCAACAGGATGGTCGTGGTTATTCTTTTGGTAATTTACCTTATTTTATTCAGCTTCAGATTTTGATTACTCTTTTTTGTTTGTGTGGTTTGTTTTTTTTGAGTGGTTCTGTTAGCAAAGATTATATTCTTGTTTATTTTTTTTCTAATTATTTTATGTTGTTTTTTTCTTTTTTTTTTTTTATTTCTGTTTTTATTACTTTTTTATATAGTTATCGTATTTGAAGTAGTCTTTTTTTAACTTTTTTTAATTCTTTATATTATAGCTGTAGTAGTTTTTTATTTTTTTTTACTAGTGTTCCTTTAGTTTTTTTTTCTTTGTTTTTTATTTGGTGGTTGAATCTTAATTTTTTTAGAATTCCTGTTGTTTTTGTTTATGTTGATTTTTATTTTTTTTTTTTTTTTATTTTWTTGTTTTTTTTTTTTTATTTTATTGTTTTCAAGTTTTTATCTTTTTCTGTTTATTGTTTTTTGATAGATTATTTTCCTATTTTATTTACTCGTCTTTTTTATGATTTTAAGTTTTTTGATTTGTTTTTGAATAAGTTAAATTTTACTTTTTTTTCTTTTTTTTCTTTTTCTAGTTTTATTTCTATATCTTCTTATTTTAATAAGTTTAATTTTTTAGTTGTTTTCATTTTTCTTATTTTTATTGTTTTTTAGATATCTAATTTATTTTTTTAGTTTTTTGAAGTTTTTTTTTTTGTTGWTTTTTTTTTTTTTTTWTGATTTTTTTTTTTTGTTTTTTTYTTTTGYTTTTTGTTTTTTTTGTTTTAGTTTTTTTTGTTGGTCTGGTAATTTTTTTTTAATTGATTCTTATTTTTATGTTGCTGTTTGTTTTATATCTGTTTTTATTTTTTCTTTGGTTTTGGTTTCTGAGCGTCATCGTGTTATTGTTTTTTTTTCTAAGGTTCTTTTAATTATTTCTTTTTTTTTTTTTTTTTCTTATAGTGTTTTTTATTTGTATGTTTTTTTTGAGCTTTCTATGGTTCCTATTATTATTTTAATTCTTGGTTATGGTTATCAGATTGAGAAGGTTAATTCTTTTTTTTATCTTGTTTTTTACGCTACTTTTTGTAGTGTTCCTTTTCTTTTTGTTTATTTTAGTTTGGATTTTTTTTTTGTTGTTCCTTATTTTGATTGTTTTATTTCTTGAGAGATGGTTTTTATTATTAGTTTGGCTTTTATAATGAAATTTCCTGTTTTTTTTTTACATCTTTGGTTGCCTAAAGCTCATGTTGAAGCTCCTACTTCTGCTAGTATTTTGTTAGCTGGTTTGTTATTGAAGTTTGGTACTGTTGGTTTTGTTCGTATTATAAAGAGTCTTAGTTATTGTCATATTAATTATTGGTTTTTTTTTTCAGTTTTGGGTATGTTTATTTCTTGTTTTGTTTGTGTTTTTCAGAGTGATTTTAAGTCTTTAGCTGCTTATTCTTCTGTTGTTCATATGAATTTTTTGTTGTTTTTTCTTTTGTTTTTTGGTTTATATTCTAAAACTGGTAGTTTTTTAGTAATGGTTTCTCATGGATATACTTCTTCTGTTATGTTTTATTTTATTGGTGAGTTTTATCGTTCTTTAGGTAGTCGAATGATTTATTTTTTGAATAGTTTTATGTCTTCTAGTTTTATTTTTTCTTTTTTAATTTCTTTGGTTTTTTTATCTAATTGTGGTATACCTCCTTCTATTTCTTTTTTTTCTGAGTTTTTTTCTTTTTCTGGTTTTTTTTCTTTGTTTTATAATGTTTTTTTTTTGGTTTTTTTTTATTTTTTTGTTTCTTTTTATTATTGTGTTTATATTATTGTTATTTCTTTTTTAGGTAAGAAGTTTTTTTTTTTTAAGAGTTGATTTTTTTTTTGATCTCTTCCTTTAATTTTTTTTTGTTTTAATGTTTTTAGTTTTTTTTTGTTTTTTTAATAGATTTAAGTTAAGTTAAACTATTAGTCTTCAAAACTAAAAATTTTATCTATAAGGTATTTAGTAGGAATTTTCTATATCCAATTGCGGTTTGGAAGTTTTTTTACCTTAACAAATTTTAGGCGAGTCTTCTAAACTTGTTTTGGGTTTTCCCGTTTGTTTTTTAAGTTTTTTCATAATTTCCATGTTTTAAGCTTTTCTACTTATCCTTTTTTTATGTTTATTTCTTTAAGTTCTCTTTTTTCTTCTTTTGTTGTTTTTTTCAAGTTTGGTATTTTCTTTTTTCTTTTTTTTTCTTTTTTTTCTTTTTTATTTCTTATTTTTTGTTGGTTTAAAGATATTTGTATGGAGGGTCTTTGTGGTTATCATAATTTTTATGTTATAGATGGTTTTAAGTTTGGTTTTGTTTTGTTTATTTTTAGTGAATTTATGTTTTTTTTTAGTATTTTTTGGTTTTATTTTGATTCTGCTTTGGTTCCTGCTCATGAGATTGGTTGTGGCTGGGGGTTTTTTGGTTTGGATAAGATTAATCCTTTTGGGGTCCCTCTTTTGAATACTGTTATTCTTCTTAGTAGTGGTGTTACTGTTACTTGGTCTCATTATTGTCTTCTGAATAATTTTTATTGTTTAGATGGTTTAATTTTGACTATTCTTCTTTCTTTTATTTTTATTTTGGTTCAGTTTTTCGAGTATAAGAGTTCTAGTTTTTCTATCTCTGATGGTGTTTATGGTAGTATTTTTTATTTTTCTACTGGTTTTCATGGTTTTCATGTTATTTTAGGTTCTGTTTTTCTTACTTATAATCTTTTTCGTTTTTTATTTTATCATTTTAATTATTCTCATCATTTAGGTTATGAGTTTTCTATTTTATATTGGCATTTTGTAGATGTTGTTTGGTTATTTTTATTTGTTTTTGTTTATTGGTGAGGTTATTAGGTTTTATTTTTACTTTTTGGATTTTTTTAATTTTTTTGATTTTTTTCTTTTTGTTTTTGTTTTACAGTTTATTTTTTGTCAAAAGGATAGTTTAATTAATGTTTTTTTTAATAAGTTTTTTTCTTATTTAGTTGGTGTTTTTTCTTATAATTCTTCTTGTTTCATCAGATATATTTTTTCTTCTTTTATTTTTGTTTTTTTGTTGATTTGTTGTTTTGGTGGTTATTTTAGTTATTCTTTTTGTCCTTTAGGTATTATTGAGTTTACTTTTTTTTTTTCTTTTGTTTCTTGATTTTCCACTTTTTTGTTTTTGATTTCTAGTCAGAAGTTTTCTGTTTATATAAAGAAGTCTGGTGATGGTTTTTTTAAGACTTTTTTTTTGTTATTTGTTGAGATTATTAGTGAGTTTAGTCGCCCTATTGCTTTGAGTGTTCGTTTGTTTGCTAATATTATAGTTGGTCATGTTATTAGTGCTTGTTTTTATGTTTTTTTTGAGTGTGTTTTTGGTTTTTCTTTTTTAATTGTTTTTGCTATTGTTTTTGAGTGTTTTGTTTTTATTTTGCAGAGTTATATTTTTTCTCGTTTAATTTATTTATATATTAACGAGTAGCTTTTTAGTTTATTTAAAATTTTTACTTGTGGTGTAAAAGAAATTTGAGCTTTGTAAGTTAGTTTAAGTAGAATTTTTGTTTTTGGTACAAATGGTTATCTTACATTGAGGATTATTTTAATTTAGAATATTTAGCTGTTAACTAAAAGGTCTATCTTCATAAGAGTTTAGTTTATATTTAAAATATTAAATTGTAAATTTAAAGTTTTTTGCTCTTGCAGTAATTAGTTTAATTAAAATATAACATTTGGATTGTTAAGTTTTTTTACTGATTTTTCTTTTATTTTTTTGTTATTATTGTTTTTTTTTTAAATTGTTTTATTTGTAATATTGTTTTTTGATGGAGTATTTTTTTTTTAATGACTCTTGTTTTTGTTTTTTTAAATTTTAATAATTCTTATTCTTCTATTAATTATTTTATTTTTCAGGAGTTTCTTGGTTTGCTTTTTGTTTTTTTTTCTTTTGGTGTTCTTCAATTTTTTATTATTTTATTAAAAGTTGGTGTTTCCCCTTTTCATTTTTGGTGTTTAAATATTTTTAATGGTCTTAGAGGTTTTAGTACTTTTTGATTTCTTACTTTCCAGAAGTTACCCTATTTTCCTGTTTTTTCTTTTATTTTCGATTATAGTTTTTTTTTTTTTCTTGTTTTTGGTATTATTTTTTGTTATTTTAATCTTTTTTTTTGTAAATCTTTTAAGAGCATAGTTTTTATTTCTTCTGTTGAGTCTTTTAATTGGTTGTTGATTTCTCTTTTTTCTTCTTTGTTTTCTGGTTTTTTTTTGTTTCTTTATTATGTTTTTGTTATGTTTTTTTTGTTGGATTATAGTTCTACTAAAGGTTATGATTTTTATAATTGGGAGTTGGTTTTTCTTTTTATAAATTTTCCTATGACTATTACTTTTTTTATTAAAATTTTTTCTATTATTTTTTTTTTTAATATTAGTTCTTTCTATTTGTTGTTTGTTTTATTTTTAATGGTCTTTTCTGTTTTTAGTTTTGGTTTTTGGTTTTTTAATGTTGGTTTAAAATTTAGTTATTATGGTTTTTATAATTTTAGTTTTTTTTATTTTGTTTTTTTTCCTTTGATGTTTTTTTGTCTTTTTTAAAAGAGTTTTAGTTTATATAGAATATATCACTTACAATGATGGGGTTTAAACTCTTACCAATTTAGTAAAATTTTATTATATTGCTTTGATATGGCAAAGTTCTTTTTGATTTGGTATTTTTTGTTTTGTTTTTAGTAGCTCTTTTTTCTTTTTTGTTTGCTTTTTTTTTTTATTTGTTTGTTTATTTTGCTTCTTTTTTTGATTTTTATTTTTGTAAATCTTCTTCTTTTGAGAGTGGTTTTATGAGTGTTGGTTTAATTCAGAATTCTTTTAGAATTCACTTTTTTGTTATTATAATCATGTTTGTTGTTTTTGATTTGGAGATTGTTATTTTTATTGGTATTCTTATTTCTGATTTAAATTCTTTTGTTTGTTTTTTTTTTTTGTTTTTTTTTTTGTTCTTGTTTTTTTATATGGAGTGGTATTATGGTAAGCTTGTTTGGAATTTTTAATAGTAAAAAACTTTATTATAATTTAGTATATCTCGTTGTCGTTGAGAAGGTTTTAAGTTTTATCTTATTATTATATTTTTTTTTTTTCTTGTTTTTAGTATCAAAAGCCGATTGGGGTTTTGATATATTATATATTATATATTATAAAAATAATATAAATATAATATATTTATTAATTATATTTATATATAAATAATTATATTTATATATATAAATAATTATATTTATATTATTTTTATTATGTATGTATGTATATTTATGTTGATATTAATTAGTTAATATCATATCCTTTATTTAGGATAATTGTTTGAGGAGAATTTTATTAATTAGGTAAACTTGTTTCATTTAAGCTGATAAACTTTGAACTTTTTTAAGTTTCAAAAGTTTCAGGAAAACAAGTTTACCTAATTAATGATTTTATTTTAATTGAAATTATATGTCTATAAGTCCAATTAAAATAAAATTTTGTAGTAWAAWTGTATANTATATANNNNNNNNNNNNNNNNNNNNNNNNN
>Japan_Human_Rk8-7
GTCGTTTATTTTTCGATTTTTTTATTTATGATTTTGTTGGTTTTTTTTGTTGTTTTTTTTGTTATGCAGAGTATTGCTTTTATTACTTTATATGAGCGTCATTTGTTGGGTCTTAGTCAATCTCGACTTGGTCCTACAAAGGTAGGTTTTTTTGGTGTTTTACAGGCTATTGTAGATGGAGTTAAGCTTTTAAGTAAAGAACAATTTTTACCTTATAATTCTTCTTTTTTTTTTTTTTTATTTGTTCCTTCTGTTTCTTTTTGTTTGATATATTTAGAGTGGTTTGTTCTTCCTTTTTTTTTTGATTTTTTTACTTTCAATTATTCTGTTTTGTTTTTTCTTTGTTTGATTGGTTTTTCTGTTTATACTACTTTAATTTCTGGAATTGTTTCTAAGTCTAAGTATTCTATAATTGGTTCCATTCGTGCTAGTAGTCAGAGTATTTCTTATGAGATTTCTTTTACTTTTTTTGTTTTCTGTGTTGTTCTTCATGTTGGTGTTTTTAGTTTTTTTAGTTTTTTTAGTCTTAGTATAATTGTTCTTTTTTTTCCTTTTCTTATTATGATTATTGGTGAGCTTAATCGTGCTCCTTTCGATTTTTCTGAGGGTGAGAGTGAACTTGTTAGTGGTTACAATATTGAATATTCTAGTGTTGCTTTTGTTCTTTTGTTTTTGAGCGAGTATGGTGTTTTGATTTTTTTTTGTGTTCTTTTTTCTTTTTTATTTTTTGGCGGTTCTGTTTTTATGTCTTTTTTCATTTTTTCTCTTTTGATTTTTATTCGTAGTTCTTTCCCTCGTTATCGTTATGATATGATGATAGGTTTTTTTTGATTTATTATGTTACCTATTTCTATGATTTTGTTTTTATTTTTTTGTTTGTTATTTTTTTAGGGATTTAGTTTATATTAAAATGTTTGTTTTGCATACAAAAGAATTTTTTCTCTGGATTTTTTTTTTTAGTTTATAGATTTGATTATGGTCATTGTAATGATAAAATGGTGTTATATAATTTTTAATCACTTGAGTGGACAATGTTTTTCTATCCCGGCAATGTATTGCTTGTATAAACTCAGTACCAGAATAATCGGATAGACTGAGTAAGCTTATACCCTAAATGTGTTTTGGCCATGGTTTTTTTTTTGATTTTTTTACAACTGTTTAGTGCAATGTGCAGTTTTTTTTTGTTGTTTTATCTTGGTCAATAAGATTAGACAAATGACCTGGATTAGTACCCAGTTAATCTAAATTTAAAAGTTGCAGGAGTAAAGTAATATTTAAACTGTAATAATATTGGCGGATTTTTTAATTATCTTTGGAGGTTGAGCTGTAATTGAGAACCCTCATTATCAGCTTTGATTTTTGTCGCATGTATGATCGTTTATGTCCTTCTTAAAGAGGTGCATTAAAGATTATTTGGTGTTTAATTAATGATATCTATTAAAACAGATAAATACCTGGTATATATCAAAGTTTTCGTTTGACCTACAATATCTTATGTTTCGGATAAGGAGGAGAGATTTTCCTTTGAAGTTGTAAAAGACAGTAAATGCTTTTTAATGTAGCATTGAAGTATTTAGAGAAATCGTACAAATCATCCATCAATTGCCCACAGGGGAGTAAGTTGTAGTAAAGTAGGTGTAGGGGAATCTGTACCTAGTTTAAGTTGGTTATATTTTAATAATTTGGTTTTTTTCCAAGTGTTTTTTCCTTCTTTAATAAGTTAGTATATTTTAGTACATTGGGTTCATATCCTAAAGGAGAATTTTCACTTATTTTTTATTGTTTTTTTTATTTAATTTTTTCTTTTTTAAGGGGGTATCTTTAAGGTTTTTGGGAGTTATTAGTATAAGAAGTATTTTTAATTGCAAATTAAAAGGTTAATGGCTTTTTTTGTTCTTTTAAGTTTTTAAATGTCCCTGTTAGTTTTTCTTTATCTGTTTTTTGAAATTTTGGTAGTATTTTGGGTATGGTTCTTTTTTTTCAGATTTTTAGTGGTTTTTTTTTATCTTTTTATTATATTGCTGATGGTTTTAATTCTTTTTCTAGTGTTCAGTATATTATAAGTGATGTTAATTTTGGTTGGGTTTTTCGTATTTTGCATTTTAATGGTGCTAGTTTATTTTTTTTTTTTTTGTATTTGCATTTTTTCAAGGGTCTTTTTTTTTGTAGTTATCGTTTGTCTGGTACTTGAATTATTGGTTTAACTATTTTTTTTTTTGTTATAATGGAGGCTTTTATAGGTTATGTTTTAGTTTGAGCTCAGATGAGTTTTTGGGCTTCTGTTGTTATTACCAGTCTTTTAAGTGTTATTCCTTATTTTGGTTTTTCTATTGTTTATTGAATTTGGAGTGGTTTTTCTGTTGTTAATTCTACTCTTAAGTTTTTTTTTGTTATTCATTTTTTAATGCCTTGATTGGTTTTTCTTTTAGTTTTTGTTCATTTGTTTTTTTTACATTCTACTGGTAGGACTTCTGTTTTATATTGTCATGGTGATTATGATAAAATTAGTTTTTTTCCTTATTATTTTTATAAAGATTCTTATAATTTGGTTGTTTTTTTTCTTTTTTTTATTTTTTCTTTTTTTTTTCCTTTTTTACTTGGTGATCCTGAAATGTTTGTTGAGTCTGATCCAATGGTTAGACCTGTACATATTGTTCCTGAGTGATATTTTTTGTTTGCTTATGCTATTTTGCGTGCTATCCCTAATAAAGTTTTAGGTGTTTTTTTTCTTGTTTTCAGTATTTTTATTTTTTATTTTTATGTTTTTTTTAATAATTATTATAGTGTTCTTGATAATTTGAATTTTTTTTTAGTTGTTTTTTTTATTTTGGTTTCTGTTTTTTTAAGTTGATTAGGTCAGTGTCATGTTGAATATCCTTTTATTGATTTGAGAGTTGTTTTTTCTTTTTTGTATTTTTTTTTTGCTTTTTTAATTGTTTTCTCTCGATTTTTAACTAAATTTATTTTTTCTTAGTAAACTTAGTATAATTTATTATATTGGATTTAGGATCCTGGGATTTTTGTTTACTTTTAATTATTTTCAAGGTTACATGATAGGTTTTTCTAATAATTATCTTTGTAGATATATGGATTGGTTTCATAATTTTAATTGTAGTCTGTTATTTGGTGTTTTATTTTTTGTTTTTATGGTTATTGTTAATCTTTTTGTTAATTCTTATTATTTTAAGAGTCATAATATTGAGTATCAGTTTGGTGAGTTTTTATGTAGTTTGTTACCTTTATTTATTTTGGTTTTTCAAATGTTTCCTTCTTTATCTTTGTTGTATTTTAGTGATTTGTCTTATTTAGATAGTAGTTTAACTGTTAAAGTTGTTGGTCATCAATGGTATTGAAGTTATGATTATAGGGATATCGGTATTGAGTTTGATTCTTACATGAAGTCTATTGATTCTTTATTGATTGGTGAGCCTCGTTTATTAGAAGTTGATAATCGTTGTGTTGTTCCTTGTGATACTAATGTTCGATTTTGTATTACATCGGCTGATGTTATTCACTCTTGATCTCTTCCTTCTTTTTGTATTAAACTTGATGCTATGAGTGGTATTTTAAGTACTGTTACTTGTAGTTTTCCTATGGTTGGTGTTTTTTATGGTCAGTGTTCTGAGATTTGTGGTGCTAATCATAGTTTTATGCCTATTTGTTTGGAGGTTTCTTTGTTGGAAAATTTTAAAGATTGATGTTATTTAATGTCTAGTTAATTTTGAGGTATTAGTATATTTTAGTATTATTCTTTTTCGAGGAGTCGGATTTATACCTTTATTGAATTAGCATAATTTAATGTATTTGTTTTAAGCGCAAAAGATTTTATTCAATTTTACTCTTTTAGTTTATATAAAATATGACTTTGAAGCAGTTAAGAATCGTAGAGTATACTTTTTATATATATATATATTAGTATTGCATACTATGTTAGGATATTTTCAAAGATTTTGATAAATAGAAACAAAGTGTTTAAGGTGTGGTTTTTTTTTTTGTTACAAAAATAATTTTACTGCTCTTAGTGTTGATACATCGAACTTTGTGATATCTGTTTTTAATTTTTATATTAGAAAATTATATATTGTTTTTTTTTTTTGTAGTTTTAATAATTTGAAGTTTTTTTGTTTCAAGTTTTATAACTTTACTACTTTTCTTTTCTTTTTTTCTTTTTAATTATAATTCTTTATAGTTTTTATTATCTAGCAATTAGTAAATTAATAAATTATGTTTTTTTTTTTAATATAAATGAATTACTAATTATCTGGTCAAATGTTTATTAAAGACTTAGGATTTATATTAAATCTGTTTTCTGCCCTATGGTTTTTTTAAATGGCAGTCTTAGCGTGAGGACATTAAAGTAGCAAAATAATTTGTGCTTTTATTGGGTTCGAGTATGAATGAAGTTTTGGCTGGTGATATTTTTTTTTTTTTTTGAATTTAATATTCATCTAAGAAGAGATGTTTATAATAAAACAAAGATAAGTCTTCGGAAATTTTATTTCTATTAAAAATTTTTTTTTTTAGTAATTTATCTAGGGAAGATTATTATATAATTTTTTTTTACTATTTTTAATTTAAAAAATTACTCCGGAGTTAACAGAAAAACATGCCTTATGTAGTTCTTATATTTTGGTAAGTTTTACATCGATGTTGTATCTTTATTAGCTGAAGAGGAGAAATTTCAGTTTTTTAGACTGTTCTTCTTTTAATAAATAAAACGTGATATTAGTTTAATTCATCGTGAGATAGAATTGTTTATCTTGTTTATTATTTTTTTTTATCGGGATTAGTACGAAAGGAATTTCACTATAATTTTAAATTTTTTAATCTTTTTTTTAATTTTTTTTGTTTATTTTTTTCTTGTCTTAGTTTTCTTGTTTTTGATCCTTTAAAGAGTGCTTTTTTTTTGGTTCTTTCTTTAATTTTTTTGGTTTTTTTTATTTCTTTTGGTTTTTATGTTTGGTTTTCTTATTTTATTTGTTTGATTTTTTTGAGTGGTATTTTTGTTATTATTGTTTATTTTTCTAGTTTTTCTAAATATATTTATGTTAATATTAATTTTTTTCTTGTTCTTTTTGTTTTCTTGTTTTTTTTTTTTTATTCTTTTTTTTTCTTTTTAGATCCTAGTTACTATAATTCTTTAAATTTTTTTTATTATGATTTGTTTTTTTCTTTTATTTTTTGGGTTGTTTTTTGTTTGTTTTTTTTTATAAATTTTATTAGTTTTTTTCTTTGTTTTTCTGGTGCTCTTCGACTATATTAATTTTGGTTTATTAGTATAATGAGTATATTTGATTTCCAATCAAATGGTTATTAAACTATGCTATTTTAGTTTATGAAAAATGTCTAATTTGTAATTAGAAGAATTTTTAGCAACTTTCTGGTTTTTGTTTTTTATAGTACTAATCATAAAGATATTGGTAGTATTTATTTGATTTTTGGTTTATGGGCTGGTATAGTTGGTTCTGCTCTTTCTATAATTATTCGTATCGAGTTAAGTAAACCTGGTATGTTTATTGGAGATGGTCAATTATATAATTCTATTTTAACTGCTCATGCTATCTTGATAATTTTTTTTATGGTTATACCTAGTATGATTGGTGGTTTTGGTAATTGAATGGTACCTTTAATATTAGGTGCACCTGATATAAGTTTTCCTCGATTAAATAATATTAGTTTTTGATTGTTACCTGCTTCTATTTTTTTGGTTTTTTTGGCTTGTTTTGTTGATAATGGTTTGGGTACTAGTTGGACTATTTATCCTCCTTTATCTACTTCGGGCCATCCTGGTTCTAGTGTTGATTTGGCTATTTTTAGTTTACATCTTTCTGGTATTAGTTCTATTTTAGGTGGTATTAATTTTATGTGTACTGTTAAAAATTTACGTTCTAGTTCTGTTTCTCTTAATAATATGAGTTTATTTATCTGAACTATTTTTGTTACTGTTTTTTTATTGGTTTTGTCTTTACCTGTTTTAGCTGGTGCTATCACTATGTTGTTAATTGATCGTAATTTTAATGGTTCTTTTTTTGATCCTAGTTTTGGTGGTAATCCTTTGATTTATCAGCATTTGTTTTGGTTTTTTGGTCATCCAGAAGTTTATATTTTAATTTTACCTGCTTTTGGTATTATTAGTCAATGTACTTTGTATTTGACTGGTAAAAAAGAAGTTTTTGGTTATTTGGGTATGGTTTATGCTATTTTAAGTATTGGTTTAATTGGTTGTGTAGTTTGAGCTCACCACATGTATACTGTTGGTATAGATTTTGATTCTCGTGCTTATTTTACTGCTGCTACTATAGTGATTGCTGTTCCTACTGGTGTAAAAGTTTTTAGATGGTTAGCTACTTTTTTTGGTACTGTTATAGTTTATCAACCTTTGTTATTTTGAGTTATAGGTTTTATTTTTTTATTTACTATTGGTGGTTTGACTGGTGTTATATTATCTAATTCTAGAATTGATATTATTTTACATGATACTTATTATGTAGTGTCTCATTTTCATTACGTTTTAAGTCTTGGTGCTGTTTTTGGTTTGTTTGCAGGTGTTACTTTGTGATGATCTTTTATTACTGGTTTTGTTTTAAATAAAATTTATATGTATTCTGTTTTTTTTTTATTTTTTATTGGAGTTAATATGACTTTTTTTCCTTTACATTTTGCTGGTTTACATGGTTTCCCACGAAAATATGTAGATTATCCAGATGTTTATTCTTTCTGAAATGTTTTATCTTCTTTTGGTTCTCTTATTAGTATTTTTTCTCTTTTTTTTTTTGTTTTTGTTCTATTAGAATCTTTTATTAGTTATCGTGTTTTAGTTGTTGATTACTTTAATGGTGTTAGACCTGAAAATGCTAATTTAGGTTATAATTTTTATCATAGTTTCCAAGATGGGGTTTATTTGAGAGTGCCTCATAATTAATTGTTTTTATTTTTTATTGGTATTTTTTTTCTTTTTTACAAATTTCGACGTTTTATTTTTGTTATTATTTCTTTTGAATTTTTAATAATGGGAGTTTTTTATTTGTTTTCTTTTTTTTTTGGTTTTTTTTCTTTTTTTTATTTTTTATGTTTTAGTGTTTTTTGTAGTCTTATGGGTGTTGTTTTAATAGTTTATTTTATTAAGTTTTATGGTTGTGATTATGTTTTTTTTTAAAATCACTTANTATCAAACCCCAATCGAGTGGTTAGCTTAAGTTTAAAGCACCGGATTTTTAATCCGGGGATTAATCTGCTTAAAACTGTTTTTATTTTGATTTGAAATCAAAATTTGGATTTTTCCGCAGTTTTTGTCTTTATTTTTGATTTTTTTTTATTGTTTTTTGTTTTTGTTTTTTGTTTTTGTTTTTTGTTTTGTTTTTGTTTTTTGTTCCTTTTTTTAAGTTTTCTTTTTTTTTTTTTGATTTTGGTTTTATTGTTTTTAAATTTAATTTTTATTTAAATAGTATTATTTTTTCTTTTGTTTTGATTTTGATTTCTGTTAGTGTTTTTTTTTATAGTCTTTATTATCTTAATATGGAAATTAATTTTTTTTATTATTTTTTTGTTTTACTTGTTTTTATTTGTAGTATATTTTTTTTGGTTTTTTGTGATAGTGTTTTTTTTGTTTTGCTTGGTTGAGATTTGTTAGGTATTTCTAGTTTTTTTTTAGTTCTTTTTTATAATAATTGGGATAGTTGTAGTGGTTCTATGAATACTGTCTTAACCAATCGTATAGGTGATTTTTTTATTTTTGTTTTTTTTTCTTTATCTTTTTTTACTTTTTTTAATTTTTTTAGTTTTTCTTATTTTTGTTTTTATTCTTCTTTTTTTCTTATTTTGGCTGCTTTTACCAAGAGTGCTCAGTTTCCTTTTGGTGGTTGATTACCTAAGGCGATGAGTGCTCCTACTCCTGTTAGTTCTTTAGTACATAGTAGTACTCTTGTTACTGCTGGTATTGTTTTGATGATTAAATTTAATGTTATTATTATGAGTTCTTTTCTTTTGAAGTTGGTTCTTATTTCTGGTGTTTTTACTATGTTTTTTTCTAGTTTTTGTGCTTTATATGAGAATGATTTAAAGAAGGTTGTTGCTCTTAGTACTTTGTCTCAAATGGGTCTTTCTATGGTTTCTTTTGGTTTTGGTTTAAGTTTTCTTTGTTATGTTCATTTATTAAGTCATGCTATTTTTAAGAGTTGTCTTTTTATACAGATTGGTTATTTAATTCATTGTTCTTTTGGCCAACAGGATGGTCGTGGTTATTCTTTTGGTAATTTACCTTATTTTATTCAGCTTCAGATTTTGATTACTCTTTTTTGTTTGTGTGGTTTGTTTTTTTTGAGTGGTTCTGTTAGCAAAGATTATATTCTTGTTTATTTTTTTTCTAATTATTTTATGTTGTTTTTTTCTTTTTTTTTTTTTATTTCTGTTTTTATTACTTTTTTATATAGTTATCGTATTTGAAGTAGTCTTTTTTTAACTTTTTTTAATTCTTTATATTATAGCTGTAGTAGTTTTTTATTTTTTTTTACTAGTGTTCCTTTAGTTTTTTTTTCTTTGTTTTTTATTTGGTGGTTGAATCTTAATTTTTTTAGAATTCCTGTTGTTTTTGTTTATGTTGATTTTTATTTTTTTTTTTTTTTTATTTTWTTGTTTTTTTTTTTTTATTTTATTGTTTTYAAGTTTTTATCTTTTTCTGTTTATTGTTTTTTGATAGATTATTTTCCTATTTTATTTACTCGTCTTTTTTATGATTTTAAGTTTTTTGATTTGTTTTTGAATAAGTTAAATTTTACTTTTTTTTCTTTTTTTTCTTTTTCTAGTTTTATTTCTATATCTTCTTATTTTAATAAGTTTAATTTTTTAGTTGTTTTCATTTTTCTTATTTTTATTGTTTTTTAGATATCTAATTTATTTTTTTAGTTTTTTGAAGTTTTTTTTTTTGTTGATTTTTTTTTTTTTTTWTGATTTTTTTTTTTTGTTTTTTTYTTTTGYTTTTTKTTTTTTTTGTTTTWGTTTTTTTTGTTGGTCTGGTAATTTTTTTTTAATTGATTCTTATTTTTATGTTGCTGTTTGTTTTATATCTGTTTTTATTTTTTCTTTGGTTTTGGTTTCTGAGCGTCATCGTGTTATTGTTTTTTTTTCTAAGGTTCTTTTAATTATTTCTTTTTTTTTTTTTTTTTCTTATAGTGTTTTTTATTTGTATGTTTTTTTTGAGCTTTCTATGGTTCCTATTATTATTTTAATTCTTGGTTATGGTTATCAGATTGAGAAGGTTAATTCTTTTTTTTATCTTGTTTTTTACGCTACTTTTTGTAGTGTTCCTTTTCTTTTTGTTTATTTTAGTTTGGATTTTTTTTTTGTTGTTCCTTATTTTGATTGTTTTATTTCTTGAGAGATGGTTTTTATTATTAGTTTGGCTTTTATAATGAAATTTCCTGTTTTTTTTTTACATCTTTGGTTGCCTAAAGCTCATGTTGAAGCTCCTACTTCTGCTAGTATTTTGTTAGCTGGTTTGTTATTGAAGTTTGGTACTGTTGGTTTTGTTCGTATTATAAAGAGTCTTAGTTATTGTCATATTAATTATTGGTTTTTTTTTTCAGTTTTGGGTATGTTTATTTCTTGTTTTGTTTGTGTTTTTCAGAGTGATTTTAAGTCTTTAGCTGCTTATTCTTCTGTTGTTCATATGAATTTTTTGTTGTTTTTTCTTTTGTTTTTTGGTTTATATTCTAAAACTGGTAGTTTTTTAGTAATGGTTTCTCATGGATATACTTCTTCTGTTATGTTTTATTTTATTGGTGAGTTTTATCGTTCTTTAGGTAGTCGAATGATTTATTTTTTGAATAGTTTTATGTCTTCTAGTTTTATTTTTTCTTTTTTAATTTCTTTGGTTTTTTTATCTAATTGTGGTATACCTCCTTCTATTTCTTTTTTTTCTGAGTTTTTTTCTTTTTCTGGTTTTTTTTCTTTGTTTTATAATGTTTTTTTTTTGGTTTTTTTTTATTTTTTTGTTTCTTTTTATTATTGTGTTTATATTATTGTTATTTCTTTTTTAGGTAAGAAGTTTTTTTTTTTTAAGAGTTGATTTTTTTTTTGATCTCTTCCTTTAATTTTTTTTTGTTTTAATGTTTTTAGTTTTTTTTTGTTTTTTTAATAGATTTAAGTTAAGTTAAACTATTAGTCTTCAAAACTAAAAATTTTATCTATAAGGTATTTAGTAGGAATTTTCTATATCCAATTGCGGTTTGGAAGTTTTTTTACCTTAACAAATTTTAGGCGAGTCTTCTAAACTTGTTTTGGGTTTTCCCGTTTGTTTTTTAAGTTTTTTCATAATTTCCATGTTTTAAGCTTTTCTACTTATCCTTTTTTTATGTTTATTTCTTTAAGTTCTCTTTTTTCTTCTTTTGTTGTTTTTTTCAAGTTTGGTATTTTCTTTTTTCTTTTTTTTTCTTTTTTTTCTTTTTTATTTCTTATTTTTTGTTGGTTTAAAGATATTTGTATGGAGGGTCTTTGTGGTTATCATAATTTTTATGTTATAGATGGTTTTAAGTTTGGTTTTGTTTTGTTTATTTTTAGTGAATTTATGTTTTTTTTTAGTATTTTTTGGTTTTATTTTGATTCTGCTTTGGTTCCTGCTCATGAGATTGGTTGTGGCTGGGGGTTTTTTGGTTTGGATAAGATTAATCCTTTTGGGGTCCCTCTTTTGAATACTGTTATTCTTCTTAGTAGTGGTGTTACTGTTACTTGGTCTCATTATTGTCTTCTGAATAATTTTTATTGTTTAGATGGTTTAATTTTGACTATTCTTCTTTCTTTTATTTTTATTTTGGTTCAGTTTTTCGAGTATAAGAGTTCTAGTTTTTCTATCTCTGATGGTGTTTATGGTAGTATTTTTTATTTTTCTACTGGTTTTCATGGTTTTCATGTTATTTTAGGTTCTGTTTTTCTTACTTATAATCTTTTTCGTTTTTTATTTTATCATTTTAATTATTCTCATCATTTAGGTTATGAGTTTTCTATTTTATATTGGCATTTTGTAGATGTTGTTTGGTTATTTTTATTTGTTTTTGTTTATTGGTGAGGTTATTAGGTTTTATTTTTACTTTTTGGATTTTTTTAATTTTTTTGATTTTTTTCTTTTTGTTTTTGTTTTACAGTTTATTTTTTGTCAAAAGGATAGTTTAATTAATGTTTTTTTTAATAAGTTTTTTTCTTATTTAGTTGGTGTTTTTTCTTATAATTCTTCTTGTTTCATCAGATATATTTTTTCTTCTTTTATTTTTGTTTTTTTGTTGATTTGTTGTTTTGGTGGTTATTTTAGTTATTCTTTTTGTCCTTTAGGTATTATTGAGTTTACTTTTTTTTTTTCTTTTGTTTCTTGATTTTCCACTTTTTTGTTTTTGATTTCTAGTCAGAAGTTTTCTGTTTATATAAAGAAGTCTGGTGATGGTTTTTTTAAGACTTTTTTTTTGTTATTTGTTGAGATTATTAGTGAGTTTAGTCGCCCTATTGCTTTGAGTGTTCGTTTGTTTGCTAATATTATAGTTGGTCATGTTATTAGTGCTTGTTTTTATGTTTTTTTTGAGTGTGTTTTTGGTTTTTCTTTTTTAATTGTTTTTGCTATTGTTTTTGAGTGTTTTGTTTTTATTTTGCAGAGTTATATTTTTTCTCGTTTAATTTATTTATATATTAACGAGTAGCTTTTTAGTTTATTTAAAATTTTTACTTGTGGTGTAAAAGAAATTTGAGCTTTGTAAGTTAGTTTAAGTAGAATTTTTGTTTTTGGTACAAATGGTTATCTTACATTGAGGATTATTTTAATTTAGAATATTTAGCTGTTAACTAAAAGGTCTATCTTCATAAGAGTTTAGTTTATATTTAAAATATTAAATTGTAAATTTAAAGTTTTTTGCTCTTGCAGTAATTAGTTTAATTAAAATATAACATTTGGATTGTTAAGTTTTTTTACTGATTTTTCTTTTATTTTTTTGTTATTATTGTTTTTTTTTTAAATTGTTTTATTTGTAATATTGTTTTTTGATGGAGTATTTTTTTTTTAATGACTCTTGTTTTTGTTTTTTTAAATTTTAATAATTCTTATTCTTCTATTAATTATTTTATTTTTCAGGAGTTTCTTGGTTTGCTTTTTGTTTTTTTTTCTTTTGGTGTTCTTCAATTTTTTATTATTTTATTAAAAGTTGGTGTTTCCCCTTTTCATTTTTGGTGTTTAAATATTTTTAATGGTCTTAGAGGTTTTAGTACTTTTTGATTTCTTACTTTCCAGAAGTTACCCTATTTTCCTGTTTTTTCTTTTATTTTCGATTATAGTTTTTTTTTTTTTCTTGTTTTTGGTATTATTTTTTGTTATTTTAATCTTTTTTTTTGTAAATCTTTTAAGAGCATAGTTTTTATTTCTTCTGTTGAGTCTTTTAATTGGTTGTTGATTTCTCTTTTTTCTTCTTTGTTTTCTGGTTTTTTTTTGTTTCTTTATTATGTTTTTGTTATGTTTTTTTTGTTGGATTATAGTTCTACTAAAGGTTATGATTTTTATAATTGGGAGTTGGTTTTTCTTTTTATAAATTTTCCTATGACTATTACTTTTTTTATTAAAATTTTTTCTATTATTTTTTTTTTTAATATTAGTTCTTTCTATTTGTTGTTTGTTTTATTTTTAATGGTCTTTTCTGTTTTTAGTTTTGGTTTTTGGTTTTTTAATGTTGGTTTAAAATTTAGTTATTATGGTTTTTATAATTTTAGTTTTTTTTATTTTGTTTTTTTTCCTTTGATGTTTTTTTGTCTTTTTTAAAAGAGTTTTAGTTTATATAGAATATATCACTTACAATGATGGGGTTTAAACTCTTACCAATTTAGTAAAATTTTATTATATTGCTTTGATATGGCAAAGTTCTTTTTGATTTGGTATTTTTTGTTTTGTTTTTAGTAGCTCTTTTTTCTTTTTTGTTTGCTTTTTTTTTTTATTTGTTTGTTTATTTTGCTTCTTTTTTTGATTTTTATTTTTGTAAATCTTCTTCTTTTGAGAGTGGTTTTATGAGTGTTGGTTTAATTCAGAATTCTTTTAGAATTCACTTTTTTGTTATTATAATCATGTTTGTTGTTTTTGATTTGGAGATTGTTATTTTTATTGGTATTCTTATTTCTGATTTAAATTCTTTTGTTTGTTTTTTTTTTTTGTTTTTTTTTTTGTTCTTGTTTTTTTATATGGAGTGGTATTATGGTAAGCTTGTTTGGAATTTTTAATAGTAAAAAACTTTATTATAATTTAGTATATCTCGTTGTCGTTGAGAAGGTTTTAAGTTTTATCTTATTATTATATTTTTTTTTTTTCTTGTTTTTAGTATCAAAAGCCGATTGGGGTTTTGATATATTATATATTATATATTATAAAAATAATATAAATATAATATATTTATTAATTATATTTATATATAAATAATTATATTTATATATATAAATAATTATATTTATATTATTTTTATTATGTATGTATGTATATTTATGTTGATATTAATTAGTTAATATCATATCCTTTATTTAGGATAATTGTTTGAGGAGAATTTTATTAATTAGGTAAACTTGTTTCATTTAAGCTGATAAACTTTGAACTTTTTTAAGTTTCAAAAGTTTCAGGAAAACAAGTTTACCTAATTAATGATTTTATTTTAATTGAAATTATATGTCTATAAGTCCAATTAAAATAAAATTTTGTAGTATAATTGTATNNNNNNNNNNNNNNNNNNNNNNNNNNNNNNNNN
>Japan_Human_Rk8-8
GTCGTTTATTTTTCGATTTTTTTATTTATGATTTTGTTGGTTTTTTTTGTTGTTTTTTTTGTTATGCAGAGTATTGCTTTTATTACTTTATATGAGCGTCATTTGTTGGGTCTTAGTCAATCTCGACTTGGTCCTACAAAGGTAGGTTTTTTTGGTGTTTTACAGGCTATTGTAGATGGAGTTAAGCTTTTAAGTAAAGAACAATTTTTACCTTATAATTCTTCTTTTTTTTTTTTTTTATTTGTTCCTTCTGTTTCTTTTTGTTTGATATATTTAGAGTGGTTTGTTCTTCCTTTTTTTTTTGATTTTTTTACTTTCAATTATTCTGTTTTGTTTTTTCTTTGTTTGATTGGTTTTTCTGTTTATACTACTTTAATTTCTGGAATTGTTTCTAAGTCTAAGTATTCTATAATTGGTTCCATTCGTGCTAGTAGTCAGAGTATTTCTTATGAGATTTCTTTTACTTTTTTTGTTTTCTGTGTTGTTCTTCATGTTGGTGTTTTTAGTTTTTTTAGTTTTTTTAGTCTTAGTATAATTGTTCTTTTTTTTCCTTTTCTTATTATGATTATTGGTGAGCTTAATCGTGCTCCTTTCGATTTTTCTGAGGGTGAGAGTGAACTTGTTAGTGGTTACAATATTGAATATTCTAGTGTTGCTTTTGTTCTTTTGTTTTTGAGCGAGTATGGTGTTTTGATTTTTTTTTGTGTTCTTTTTTCTTTTTTATTTTTTGGCGGTTCTGTTTTTATGTCTTTTTTCATTTTTTCTCTTTTGATTTTTATTCGTAGTTCTTTCCCTCGTTATCGTTATGATATGATGATAGGTTTTTTTTGATTTATTATGTTACCTATTTCTATGATTTTGTTTTTATTTTTTTGTTTGTTATTTTTTTAGGGATTTAGTTTATATTAAAATGTTTGTTTTGCATACAAAAGAATTTTTTCTCTGGATTTTTTTTTTTAGTTTATAGATTTGATTATGGTCATTGTAATGATAAAATGGTGTTATATAATTTTTAATCACTTGAGTGGACAATGTTTTTCTATCCCGGCAATGTATTGCTTGTATAAACTCAGTACCAGAATAATCGGATAGACTGAGTAAGCTTATACCCTAAATGTGTTTTGGCCATGGTTTTTTTTTTGATTTTTTTACAACTGTTTAGTGCAATGTGCAGTTTTTTTTTGTTGTTTTATCTTGGTCAATAAGATTAGACAAATGACCTGGATTAGTACCCAGTTAATCTAAATTTAAAAGTTGCAGGAGTAAAGTAATATTTAAACTGTAATAATATTGGCGGATTTTTTAATTATCTTTGGAGGTTGAGCTGTAATTGAGAACCCTCATTATCAGCTTTGATTTTTGTCGCATGTATGATCGTTTATGTCCTTCTTAAAGAGGTGCATTAAAGATTATTTGGTGTTTAATTAATGATATCTATTAAAACAGATAAATACCTGGTATATATCAAAGTTTTCGTTTGACCTACAATATCTTATGTTTCGGATAAGGAGGAGAGATTTTCCTTTGAAGTTGTAAAAGACAGTAAATGCTTTTTAATGTAGCATTGAAGTATTTAGAGAAATCGTACAAATCATCCATCAATTGCCCACAGGGGAGTAAGTTGTAGTAAAGTAGGTGTAGGGGAATCTGTACCTAGTTTAAGTTGGTTATATTTTAATAATTTGGTTTTTTTCCAAGTGTTTTTTCCTTCTTTAATAAGTTAGTATATTTTAGTACATTGGGTTCATATCCTAAAGGAGAATTTTCACTTATTTTTTATTGTTTTTTTTATTTAATTTTTTCTTTTTTAAGGGGGTATCTTTAAGGTTTTTGGGAGTTATTAGTATAAGAAGTATTTTTAATTGCAAATTAAAAGGTTAATGGCTTTTTTTGTTCTTTTAAGTTTTTAAATGTCCCTGTTAGTTTTTCTTTATCTGTTTTTTGAAATTTTGGTAGTATTTTGGGTATGGTTCTTTTTTTTCAGATTTTTAGTGGTTTTTTTTTATCTTTTTATTATATTGCTGATGGTTTTAATTCTTTTTCTAGTGTTCAGTATATTATAAGTGATGTTAATTTTGGTTGGGTTTTTCGTATTTTGCATTTTAATGGTGCTAGTTTATTTTTTTTTTTTTTGTATTTGCATTTTTTCAAGGGTCTTTTTTTTTGTAGTTATCGTTTGTCTGGTACTTGAATTATTGGTTTAACTATTTTTTTTTTTGTTATAATGGAGGCTTTTATAGGTTATGTTTTAGTTTGAGCTCAGATGAGTTTTTGGGCTTCTGTTGTTATTACCAGTCTTTTAAGTGTTATTCCTTATTTTGGTTTTTCTATTGTTTATTGAATTTGGAGTGGTTTTTCTGTTGTTAATTCTACTCTTAAGTTTTTTTTTGTTATTCATTTTTTAATGCCTTGATTGGTTTTTCTTTTAGTTTTTGTTCATTTGTTTTTTTTACATTCTACTGGTAGGACTTCTGTTTTATATTGTCATGGTGATTATGATAAAATTAGTTTTTTTCCTTATTATTTTTATAAAGATTCTTATAATTTGGTTGTTTTTTTTCTTTTTTTTATTTTTTCTTTTTTTTTTCCTTTTTTACTTGGTGATCCTGAAATGTTTGTTGAGTCTGATCCAATGGTTAGACCTGTACATATTGTTCCTGAGTGATATTTTTTGTTTGCTTATGCTATTTTGCGTGCTATCCCTAATAAAGTTTTAGGTGTTTTTTTTCTTGTTTTCAGTATTTTTATTTTTTATTTTTATGTTTTTTTTAATAATTATTATAGTGTTCTTGATAATTTGAATTTTTTTTTAGTTGTTTTTTTTATTTTGGTTTCTGTTTTTTTAAGTTGATTAGGTCAGTGTCATGTTGAATATCCTTTTATTGATTTGAGAGTTGTTTTTTCTTTTTTGTATTTTTTTTTTGCTTTTTTAATTGTTTTCTCTCGATTTTTAACTAAATTTATTTTTTCTTAGTAAACTTAGTATAATTTATTATATTGGATTTAGGATCCTGGGATTTTTGTTTACTTTTAATTATTTTCAAGGTTACATGATAGGTTTTTCTAATAATTATCTTTGTAGATATATGGATTGGTTTCATAATTTTAATTGTAGTCTGTTATTTGGTGTTTTATTTTTTGTTTTTATGGTTATTGTTAATCTTTTTGTTAATTCTTATTATTTTAAGAGTCATAATATTGAGTATCAGTTTGGTGAGTTTTTATGTAGTTTGTTACCTTTATTTATTTTGGTTTTTCAAATGTTTCCTTCTTTATCTTTGTTGTATTTTAGTGATTTGTCTTATTTAGATAGTAGTTTAACTGTTAAAGTTGTTGGTCATCAATGGTATTGAAGTTATGATTATAGGGATATCGGTATTGAGTTTGATTCTTACATGAAGTCTATTGATTCTTTATTGATTGGTGAGCCTCGTTTATTAGAAGTTGATAATCGTTGTGTTGTTCCTTGTGATACTAATGTTCGATTTTGTATTACATCGGCTGATGTTATTCACTCTTGATCTCTTCCTTCTTTTTGTATTAAACTTGATGCTATGAGTGGTATTTTAAGTACTGTTACTTGTAGTTTTCCTATGGTTGGTGTTTTTTATGGTCAGTGTTCTGAGATTTGTGGTGCTAATCATAGTTTTATGCCTATTTGTTTGGAGGTTTCTTTGTTGGAAAATTTTAAAGATTGATGTTATTTAATGTCTAGTTAATTTTGAGGTATTAGTATATTTTAGTATTATTCTTTTTCGAGGAGTCGGATTTATACCTTTATTGAATTAGCATAATTTAATGTATTTGTTTTAAGCGCAAAAGATTTTATTCAATTTTACTCTTTTAGTTTATATAAAATATGACTTTGAAGCAGTTAAGAATCGTAGAGTATACTTTTTATATATATATATATTAGTATTGCATACTATGTTAGGATATTTTCAAAGATTTTGATAAATAGAAACAAAGTGTTTAAGGTGTGGTTTTTTTTTTTGTTACAAAAATAATTTTACTGCTCTTAGTGTTGATACATCGAACTTTGTGATATCTGTTTTTAATTTTTATATTAGAAAATTATATATTGTTTTTTTTTTTTGTAGTTTTAATAATTTGAAGTTTTTTTGTTTCAAGTTTTATAACTTTACTACTTTTCTTTTCTTTTTTTCTTTTTAATTATAATTCTTTATAGTTTTTATTATCTAGCAATTAGTAAATTAATAAATTATGTTTTTTTTTTTAATATAAATGAATTACTAATTATCTGGTCAAATGTTTATTAAAGACTTAGGATTTATATTAAATCTGTTTTCTGCCCTATGGTTTTTTTAAATGGCAGTCTTAGCGTGAGGACATTAAAGTAGCAAAATAATTTGTGCTTTTATTGGGTTCGAGTATGAATGAAGTTTTGGCTGGTGATATTTTTTTTTTTTTTTGAATTTAATATTCATCTAAGAAGAGATGTTTATAATAAAACAAAGATAAGTCTTCGGAAATTTTATTTCTATTAAAAATTTTTTTTTTTAGTAATTTATCTAGGGAAGATTATTATATAATTTTTTTTTACTATTTTTAATTTAAAAAATTACTCCGGAGTTAACAGAAAAACATGCCTTATGTAGTTCTTATATTTTGGTAAGTTTTACATCGATGTTGTATCTTTATTAGCTGAAGAGGAGAAATTTCAGTTTTTTAGACTGTTCTTCTTTTAATAAATAAAACGTGATATTAGTTTAATTCATCGTGAGATAGAATTGTTTATCTTGTTTATTATTTTTTTTTATCGGGATTAGTACGAAAGGAATTTCACTATAATTTTAAATTTTTTAATCTTTTTTTTAATTTTTTTTGTTTATTTTTTTCTTGTCTTAGTTTTCTTGTTTTTGATCCTTTAAAGAGTGCTTTTTTTTTGGTTCTTTCTTTAATTTTTTTGGTTTTTTTTATTTCTTTTGGTTTTTATGTTTGGTTTTCTTATTTTATTTGTTTGATTTTTTTGAGTGGTATTTTTGTTATTATTGTTTATTTTTCTAGTTTTTCTAAATATATTTATGTTAATATTAATTTTTTTCTTGTTCTTTTTGTTTTCTTGTTTTTTTTTTTTTATTCTTTTTTTTTCTTTTTAGATCCTAGTTACTATAATTCTTTAAATTTTTTTTATTATGATTTGTTTTTTTCTTTTATTTTTTGGGTTGTTTTTTGTTTGTTTTTTTTTATAAATTTTATTAGTTTTTTTCTTTGTTTTTCTGGTGCTCTTCGACTATATTAATTTTGGTTTATTAGTATAATGAGTATATTTGATTTCCAATCAAATGGTTATTAAACTATGCTATTTTAGTTTATGAAAAATGTCTAATTTGTAATTAGAAGAATTTTTAGCAACTTTCTGGTTTTTGTTTTTTATAGTACTAATCATAAAGATATTGGTAGTATTTATTTGATTTTTGGTTTATGGGCTGGTATAGTTGGTTCTGCTCTTTCTATAATTATTCGTATCGAGTTAAGTAAACCTGGTATGTTTATTGGAGATGGTCAATTATATAATTCTATTTTAACTGCTCATGCTATCTTGATAATTTTTTTTATGGTTATACCTAGTATGATTGGTGGTTTTGGTAATTGAATGGTACCTTTAATATTAGGTGCACCTGATATAAGTTTTCCTCGATTAAATAATATTAGTTTTTGATTGTTACCTGCTTCTATTTTTTTGGTTTTTTTGGCTTGTTTTGTTGATAATGGTTTGGGTACTAGTTGGACTATTTATCCTCCTTTATCTACTTCGGGCCATCCTGGTTCTAGTGTTGATTTGGCTATTTTTAGTTTACATCTTTCTGGTATTAGTTCTATTTTAGGTGGTATTAATTTTATGTGTACTGTTAAAAATTTACGTTCTAGTTCTGTTTCTCTTAATAATATGAGTTTATTTATCTGAACTATTTTTGTTACTGTTTTTTTATTGGTTTTGTCTTTACCTGTTTTAGCTGGTGCTATCACTATGTTGTTAATTGATCGTAATTTTAATGGTTCTTTTTTTGATCCTAGTTTTGGTGGTAATCCTTTGATTTATCAGCATTTGTTTTGGTTTTTTGGTCATCCAGAAGTTTATATTTTAATTTTACCTGCTTTTGGTATTATTAGTCAATGTACTTTGTATTTGACTGGTAAAAAAGAAGTTTTTGGTTATTTGGGTATGGTTTATGCTATTTTAAGTATTGGTTTAATTGGTTGTGTAGTTTGAGCTCACCACATGTATACTGTTGGTATAGATTTTGATTCTCGTGCTTATTTTACTGCTGCTACTATAGTGATTGCTGTTCCTACTGGTGTAAAAGTTTTTAGATGGTTAGCTACTTTTTTTGGTACTGTTATAGTTTATCAACCTTTGTTATTTTGAGTTATAGGTTTTATTTTTTTATTTACTATTGGTGGTTTGACTGGTGTTATATTATCTAATTCTAGAATTGATATTATTTTACATGATACTTATTATGTAGTGTCTCATTTTCATTACGTTTTAAGTCTTGGTGCTGTTTTTGGTTTGTTTGCAGGTGTTACTTTGTGATGATCTTTTATTACTGGTTTTGTTTTAAATAAAATTTATATGTATTCTGTTTTTTTTTTATTTTTTATTGGAGTTAATATGACTTTTTTTCCTTTACATTTTGCTGGTTTACATGGTTTCCCACGAAAATATGTAGATTATCCAGATGTTTATTCTTTCTGAAATGTTTTATCTTCTTTTGGTTCTCTTATTAGTATTTTTTCTCTTTTTTTTTTTGTTTTTGTTCTATTAGAATCTTTTATTAGTTATCGTGTTTTAGTTGTTGATTACTTTAATGGTGTTAGACCTGAAAATGCTAATTTAGGTTATAATTTTTATCATAGTTTCCAAGATGGGGTTTATTTGAGAGTGCCTCATAATTAATTGTTTTTATTTTTTATTGGTATTTTTTTTCTTTTTTACAAATTTCGACGTTTTATTTTTGTTATTATTTCTTTTGAATTTTTAATAATGGGAGTTTTTTATTTGTTTTCTTTTTTTTTTGGTTTTTTTTCTTTTTTTTATTTTTTATGTTTTAGTGTTTTTTGTAGTCTTATGGGTGTTGTTTTAATAGTTTATTTTATTAAGTTTTATGGTTGTGATTATGTTTTTTTTTAAAATCAYTTMATATCAAACCCCAATCGAGTGGTTAGCTTAAGTTTAAAGCACCGGATTTTTAATCCGGGGATTAATCTGCTTAAAACTGTTTTTATTTTGATTTGAAATCAAAATTTGGATTTTTCCGCAGTTTTTGTCTTTATTTTTGATTTTTTTTTATTGTTTTTTGTTTTTGTTTTTTGTTTTTGTTTTTTGTTTTGTTTTTGTTTTTTGTTCCTTTTTTTAAGTTTTCTTTTTTTTTTTTTGATTTTGGTTTTATTGTTTTTAAATTTAATTTTTATTTAAATAGTATTATTTTTTCTTTTGTTTTGATTTTGATTTCTGTTAGTGTTTTTTTTTATAGTCTTTATTATCTTAATATGGAAATTAATTTTTTTTATTATTTTTTTGTTTTACTTGTTTTTATTTGTAGTATATTTTTTTTGGTTTTTTGTGATAGTGTTTTTTTTGTTTTGCTTGGTTGAGATTTGTTAGGTATTTCTAGTTTTTTTTTAGTTCTTTTTTATAATAATTGGGATAGTTGTAGTGGTTCTATGAATACTGTCTTAACCAATCGTATAGGTGATTTTTTTATTTTTGTTTTTTTTTCTTTATCTTTTTTTACTTTTTTTAATTTTTTTAGTTTTTCTTATTTTTGTTTTTATTCTTCTTTTTTTCTTATTTTGGCTGCTTTTACCAAGAGTGCTCAGTTTCCTTTTGGTGGTTGATTACCTAAGGCGATGAGTGCTCCTACTCCTGTTAGTTCTTTAGTACATAGTAGTACTCTTGTTACTGCTGGTATTGTTTTGATGATTAAATTTAATGTTATTATTATGAGTTCTTTTCTTTTGAAGTTGGTTCTTATTTCTGGTGTTTTTACTATGTTTTTTTCTAGTTTTTGTGCTTTATATGAGAATGATTTAAAGAAGGTTGTTGCTCTTAGTACTTTGTCTCAAATGGGTCTTTCTATGGTTTCTTTTGGTTTTGGTTTAAGTTTTCTTTGTTATGTTCATTTATTAAGTCATGCTATTTTTAAGAGTTGTCTTTTTATACAGATTGGTTATTTAATTCATTGTTCTTTTGGCCAACAGGATGGTCGTGGTTATTCTTTTGGTAATTTACCTTATTTTATTCAGCTTCAGATTTTGATTACTCTTTTTTGTTTGTGTGGTTTGTTTTTTTTGAGTGGTTCTGTTAGCAAAGATTATATTCTTGTTTATTTTTTTTCTAATTATTTTATGTTGTTTTTTTCTTTTTTTTTTTTTATTTCTGTTTTTATTACTTTTTTATATAGTTATCGTATTTGAAGTAGTCTTTTTTTAACTTTTTTTAATTCTTTATATTATAGCTGTAGTAGTTTTTTATTTTTTTTTACTAGTGTTCCTTTAGTTTTTTTTTCTTTGTTTTTTATTTGGTGGTTGAATCTTAATTTTTTTAGAATTCCTGTTGTTTTTGTTTATGTTGATTTTTATTTTTTTTTTTTTTTTATTTTWTTGTTTTTTTTTTTTTATTTTATTGTTTTCAAGTTTTTATCTTTTTCTGTTTATTGTTTTTTGATAGATTATTTTCCTATTTTATTTACTCGTCTTTTTTATGATTTTAAGTTTTTTGATTTGTTTTTGAATAAGTTAAATTTTACTTTTTTTTCTTTTTTTTCTTTTTCTAGTTTTATTTCTATATCTTCTTATTTTAATAAGTTTAATTTTTTAGTTGTTTTCATTTTTCTTATTTTTATTGTTTTTTAGATATCTAATTTATTTTTTTAGTTTTTTGAAGTTTTTTTTTTTGTTGWTTTTTTTTTTTTTTTWTGATTTTTTTTTTTTGTTTTTTTYTTTTGCTTTTTGTTTTTTTTGTTTTAGTTTTTTTTGTTGGTCTGGTAATTTTTTTTTAATTGATTCTTATTTTTATGTTGCTGTTTGTTTTATATCTGTTTTTATTTTTTCTTTGGTTTTGGTTTCTGAGCGTCATCGTGTTATTGTTTTTTTTTCTAAGGTTCTTTTAATTATTTCTTTTTTTTTTTTTTTTTCTTATAGTGTTTTTTATTTGTATGTTTTTTTTGAGCTTTCTATGGTTCCTATTATTATTTTAATTCTTGGTTATGGTTATCAGATTGAGAAGGTTAATTCTTTTTTTTATCTTGTTTTTTACGCTACTTTTTGTAGTGTTCCTTTTCTTTTTGTTTATTTTAGTTTGGATTTTTTTTTTGTTGTTCCTTATTTTGATTGTTTTATTTCTTGAGAGATGGTTTTTATTATTAGTTTGGCTTTTATAATGAAATTTCCTGTTTTTTTTTTACATCTTTGGTTGCCTAAAGCTCATGTTGAAGCTCCTACTTCTGCTAGTATTTTGTTAGCTGGTTTGTTATTGAAGTTTGGTACTGTTGGTTTTGTTCGTATTATAAAGAGTCTTAGTTATTGTCATATTAATTATTGGTTTTTTTTTTCAGTTTTGGGTATGTTTATTTCTTGTTTTGTTTGTGTTTTTCAGAGTGATTTTAAGTCTTTAGCTGCTTATTCTTCTGTTGTTCATATGAATTTTTTGTTGTTTTTTCTTTTGTTTTTTGGTTTATATTCTAAAACTGGTAGTTTTTTAGTAATGGTTTCTCATGGATATACTTCTTCTGTTATGTTTTATTTTATTGGTGAGTTTTATCGTTCTTTAGGTAGTCGAATGATTTATTTTTTGAATAGTTTTATGTCTTCTAGTTTTATTTTTTCTTTTTTAATTTCTTTGGTTTTTTTATCTAATTGTGGTATACCTCCTTCTATTTCTTTTTTTTCTGAGTTTTTTTCTTTTTCTGGTTTTTTTTCTTTGTTTTATAATGTTTTTTTTTTGGTTTTTTTTTATTTTTTTGTTTCTTTTTATTATTGTGTTTATATTATTGTTATTTCTTTTTTAGGTAAGAAGTTTTTTTTTTTTAAGAGTTGATTTTTTTTTTGATCTCTTCCTTTAATTTTTTTTTGTTTTAATGTTTTTAGTTTTTTTTTGTTTTTTTAATAGATTTAAGTTAAGTTAAACTATTAGTCTTCAAAACTAAAAATTTTATCTATAAGGTATTTAGTAGGAATTTTCTATATCCAATTGCGGTTTGGAAGTTTTTTTACCTTAACAAATTTTAGGCGAGTCTTCTAAACTTGTTTTGGGTTTTCCCGTTTGTTTTTTAAGTTTTTTCATAATTTCCATGTTTTAAGCTTTTCTACTTATCCTTTTTTTATGTTTATTTCTTTAAGTTCTCTTTTTTCTTCTTTTGTTGTTTTTTTCAAGTTTGGTATTTTCTTTTTTCTTTTTTTTTCTTTTTTTTCTTTTTTATTTCTTATTTTTTGTTGGTTTAAAGATATTTGTATGGAGGGTCTTTGTGGTTATCATAATTTTTATGTTATAGATGGTTTTAAGTTTGGTTTTGTTTTGTTTATTTTTAGTGAATTTATGTTTTTTTTTAGTATTTTTTGGTTTTATTTTGATTCTGCTTTGGTTCCTGCTCATGAGATTGGTTGTGGCTGGGGGTTTTTTGGTTTGGATAAGATTAATCCTTTTGGGGTCCCTCTTTTGAATACTGTTATTCTTCTTAGTAGTGGTGTTACTGTTACTTGGTCTCATTATTGTCTTCTGAATAATTTTTATTGTTTAGATGGTTTAATTTTGACTATTCTTCTTTCTTTTATTTTTATTTTGGTTCAGTTTTTCGAGTATAAGAGTTCTAGTTTTTCTATCTCTGATGGTGTTTATGGTAGTATTTTTTATTTTTCTACTGGTTTTCATGGTTTTCATGTTATTTTAGGTTCTGTTTTTCTTACTTATAATCTTTTTCGTTTTTTATTTTATCATTTTAATTATTCTCATCATTTAGGTTATGAGTTTTCTATTTTATATTGGCATTTTGTAGATGTTGTTTGGTTATTTTTATTTGTTTTTGTTTATTGGTGAGGTTATTAGGTTTTATTTTTACTTTTTGGATTTTTTTAATTTTTTTGATTTTTTTCTTTTTGTTTTTGTTTTACAGTTTATTTTTTGTCAAAAGGATAGTTTAATTAATGTTTTTTTTAATAAGTTTTTTTCTTATTTAGTTGGTGTTTTTTCTTATAATTCTTCTTGTTTCATCAGATATATTTTTTCTTCTTTTATTTTTGTTTTTTTGTTGATTTGTTGTTTTGGTGGTTATTTTAGTTATTCTTTTTGTCCTTTAGGTATTATTGAGTTTACTTTTTTTTTTTCTTTTGTTTCTTGATTTTCCACTTTTTTGTTTTTGATTTCTAGTCAGAAGTTTTCTGTTTATATAAAGAAGTCTGGTGATGGTTTTTTTAAGACTTTTTTTTTGTTATTTGTTGAGATTATTAGTGAGTTTAGTCGCCCTATTGCTTTGAGTGTTCGTTTGTTTGCTAATATTATAGTTGGTCATGTTATTAGTGCTTGTTTTTATGTTTTTTTTGAGTGTGTTTTTGGTTTTTCTTTTTTAATTGTTTTTGCTATTGTTTTTGAGTGTTTTGTTTTTATTTTGCAGAGTTATATTTTTTCTCGTTTAATTTATTTATATATTAACGAGTAGCTTTTTAGTTTATTTAAAATTTTTACTTGTGGTGTAAAAGAAATTTGAGCTTTGTAAGTTAGTTTAAGTAGAATTTTTGTTTTTGGTACAAATGGTTATCTTACATTGAGGATTATTTTAATTTAGAATATTTAGCTGTTAACTAAAAGGTCTATCTTCATAAGAGTTTAGTTTATATTTAAAATATTAAATTGTAAATTTAAAGTTTTTTGCTCTTGCAGTAATTAGTTTAATTAAAATATAACATTTGGATTGTTAAGTTTTTTTACTGATTTTTCTTTTATTTTTTTGTTATTATTGTTTTTTTTTTAAATTGTTTTATTTGTAATATTGTTTTTTGATGGAGTATTTTTTTTTTAATGACTCTTGTTTTTGTTTTTTTAAATTTTAATAATTCTTATTCTTCTATTAATTATTTTATTTTTCAGGAGTTTCTTGGTTTGCTTTTTGTTTTTTTTTCTTTTGGTGTTCTTCAATTTTTTATTATTTTATTAAAAGTTGGTGTTTCCCCTTTTCATTTTTGGTGTTTAAATATTTTTAATGGTCTTAGAGGTTTTAGTACTTTTTGATTTCTTACTTTCCAGAAGTTACCCTATTTTCCTGTTTTTTCTTTTATTTTCGATTATAGTTTTTTTTTTTTTCTTGTTTTTGGTATTATTTTTTGTTATTTTAATCTTTTTTTTTGTAAATCTTTTAAGAGCATAGTTTTTATTTCTTCTGTTGAGTCTTTTAATTGGTTGTTGATTTCTCTTTTTTCTTCTTTGTTTTCTGGTTTTTTTTTGTTTCTTTATTATGTTTTTGTTATGTTTTTTTTGTTGGATTATAGTTCTACTAAAGGTTATGATTTTTATAATTGGGAGTTGGTTTTTCTTTTTATAAATTTTCCTATGACTATTACTTTTTTTATTAAAATTTTTTCTATTATTTTTTTTTTTAATATTAGTTCTTTCTATTTGTTGTTTGTTTTATTTTTAATGGTCTTTTCTGTTTTTAGTTTTGGTTTTTGGTTTTTTAATGTTGGTTTAAAATTTAGTTATTATGGTTTTTATAATTTTAGTTTTTTTTATTTTGTTTTTTTTCCTTTGATGTTTTTTTGTCTTTTTTAAAAGAGTTTTAGTTTATATAGAATATATCACTTACAATGATGGGGTTTAAACTCTTACCAATTTAGTAAAATTTTATTATATTGCTTTGATATGGCAAAGTTCTTTTTGATTTGGTATTTTTTGTTTTGTTTTTAGTAGCTCTTTTTTCTTTTTTGTTTGCTTTTTTTTTTTATTTGTTTGTTTATTTTGCTTCTTTTTTTGATTTTTATTTTTGTAAATCTTCTTCTTTTGAGAGTGGTTTTATGAGTGTTGGTTTAATTCAGAATTCTTTTAGAATTCACTTTTTTGTTATTATAATCATGTTTGTTGTTTTTGATTTGGAGATTGTTATTTTTATTGGTATTCTTATTTCTGATTTAAATTCTTTTGTTTGTTTTTTTTTTTTGTTTTTTTTTTTGTTCTTGTTTTTTTATATGGAGTGGTATTATGGTAAGCTTGTTTGGAATTTTTAATAGTAAAAAACTTTATTATAATTTAGTATATCTCGTTGTCGTTGAGAAGGTTTTAAGTTTTATCTTATTATTATATTTTTTTTTTTTCTTGTTTTTAGTATCAAAAGCCGATTGGGGTTTTGATATATTATATATTATATATTATAAAAATAATATAAATATAATATATTTATTAATTATATTTATATATAAATAATTATATTTATATATATAAATAATTATATTTATATTATTTTTATTATGTATGTATGTATATTTATGTTGATATTAATTAGTTAATATCATATCCTTTATTTAGGATAATTGTTTGAGGAGAATTTTATTAATTAGGTAAACTTGTTTCATTTAAGCTGATAAACTTTGAACTTTTTTAAGTTTCAAAAGTTTCAGGAAAACAAGTTTACCTAATTAATGATTTTATTTTAATTGAAATTATATGTCTATAAGTCCAATTAAAATAAAATTTTGTAGTATAATTGTATNNNNNNNNNNNNNNNNNNNNNNNNNNNNNNNNN
>Japan_Human_Rk9-3
GTCGTTTATTTTTCGATTTTTTTATTTATGATTTTGTTGGTTTTTTTTGTTGTTTTTTTTGTTATGCAGAGTATTGCTTTTATTACTTTATATGAGCGTCATTTGTTGGGTCTTAGTCAATCTCGACTTGGTCCTACAAAGGTAGGTTTTTTTGGTGTTTTACAGGCTATTGTAGATGGAGTTAAGCTTTTAAGTAAAGAACAATTTTTACCTTATAATTCTTCTTTTTTTTTTTTTTTATTTGTTCCTTCTGTTTCTTTTTGTTTGATATATTTAGAGTGGTTTGTTCTTCCTTTTTTTTTTGATTTTTTTACTTTCAATTATTCTGTTTTGTTTTTTCTTTGTTTGATTGGTTTTTCTGTTTATACTACTTTAATTTCTGGAATTGTTTCTAAGTCTAAGTATTCTATAATTGGTTCCATTCGTGCTAGTAGTCAGAGTATTTCTTATGAGATTTCTTTTACTTTTTTTGTTTTCTGTGTTGTTCTTCATGTTGGTGTTTTTAGTTTTTTTAGTTTTTTTAGTCTTAGTATAATTGTTCTTTTTTTTCCTTTTCTTATTATGATTATTGGTGAGCTTAATCGTGCTCCTTTCGATTTTTCTGAGGGTGAGAGTGAACTTGTTAGTGGTTACAATATTGAATATTCTAGTGTTGCTTTTGTTCTTTTGTTTTTGAGCGAGTATGGTGTTTTGATTTTTTTTTGTGTTCTTTTTTCTTTTTTATTTTTTGGCGGTTCTGTTTTTATGTCTTTTTTCATTTTTTCTCTTTTGATTTTTATTCGTAGTTCTTTCCCTCGTTATCGTTATGATATGATGATAGGTTTTTTTTGATTTATTATGTTACCTATTTCTATGATTTTGTTTTTATTTTTTTGTTTGTTATTTTTTTAGGGATTTAGTTTATATTAAAATGTTTGTTTTGCATACAAAAGAATTTTTTCTCTGGATTTTTTTTTTTAGTTTATAGATTTGATTATGGTCATTGTAATGATAAAATGGTGTTATATAATTTTTAATCACTTGAGTGGACAATGTTTTTCTATCCCGGCAATGTATTGCTTGTATAAACTCAGTACCAGAATAATCGGATAGACTGAGTAAGCTTATACCCTAAATGTGTTTTGGCCATGGTTTTTTTTTTGATTTTTTTACAACTGTTTAGTGCAATGTGCAGTTTTTTTTTGTTGTTTTATCTTGGTCAATAAGATTAGACAAATGACCTGGATTAGTACCCAGTTAATCTAAATTTAAAAGTTGCAGGAGTAAAGTAATATTTAAACTGTAATAATATTGGCGGATTTTTTAATTATCTTTGGAGGTTGAGCTGTAATTGAGAACCCTCATTATCAGCTTTGATTTTTGTCGCATGTATGATCGTTTATGTCCTTCTTAAAGAGGTGCATTAAAGATTATTTGGTGTTTAATTAATGATATCTATTAAAACAGATAAATACCTGGTATATATCAAAGTTTTCGTTTGACCTACAATATCTTATGTTTCGGATAAGGAGGAGAGATTTTCCTTTGAAGTTGTAAAAGACAGTAAATGCTTTTTAATGTAGCATTGAAGTATTTAGAGAAATCGTACAAATCATCCATCAATTGCCCACAGGGGAGTAAGTTGTAGTAAAGTAGGTGTAGGGGAATCTGTACCTAGTTTAAGTTGGTTATATTTTAATAATTTGGTTTTTTTCCAAGTGTTTTTTCCTTCTTTAATAAGTTAGTATATTTTAGTACATTGGGTTCATATCCTAAAGGAGAATTTTCACTTATTTTTTATTGTTTTTTTTATTTAATTTTTTCTTTTTTAAGGGGGTATCTTTAAGGTKTTTGGGAGTTATTAGTATAAGAAGTATTTTTAATTGCAAATTAAAAGGTTAATGGCTTTTTTTGTTCTTTTAAGTTTTTAAATGTCCCTGTTAGTTTTTCTTTATCTGTTTTTTGAAATTTTGGTAGTATTTTGGGTATGGTTCTTTTTTTTCAGATTTTTAGTGGTTTTTTTTTATCTTTTTATTATATTGCTGATGGTTTTAATTCTTTTTCTAGTGTTCAGTATATTATAAGTGATGTTAATTTTGGTTGGGTTTTTCGTATTTTGCATTTTAATGGTGCTAGTTTATTTTTTTTTTTTTTGTATTTGCATTTTTTCAAGGGTCTTTTTTTTTGTAGTTATCGTTTGTCTGGTACTTGAATTATTGGTTTAACTATTTTTTTTTTTGTTATAATGGAGGCTTTTATAGGTTATGTTTTAGTTTGAGCTCAGATGAGTTTTTGGGCTTCTGTTGTTATTACCAGTCTTTTAAGTGTTATTCCTTATTTTGGTTTTTCTATTGTTTATTGAATTTGGAGTGGTTTTTCTGTTGTTAATTCTACTCTTAAGTTTTTTTTTGTTATTCATTTTTTAATGCCTTGATTGGTTTTTCTTTTAGTTTTTGTTCATTTGTTTTTTTTACATTCTACTGGTAGGACTTCTGTTTTATATTGTCATGGTGATTATGATAAAATTAGTTTTTTTCCTTATTATTTTTATAAAGATTCTTATAATTTGGTTGTTTTTTTTCTTTTTTTTATTTTTTCTTTTTTTTTTCCTTTTTTACTTGGTGATCCTGAAATGTTTGTTGAGTCTGATCCAATGGTTAGACCTGTACATATTGTTCCTGAGTGATATTTTTTGTTTGCTTATGCTATTTTGCGTGCTATCCCTAATAAAGTTTTAGGTGTTTTTTTTCTTGTTTTCAGTATTTTTATTTTTTATTTTTATGTTTTTTTTAATAATTATTATAGTGTTCTTGATAATTTGAATTTTTTTTTAGTTGTTTTTTTTATTTTGGTTTCTGTTTTTTTAAGTTGATTAGGTCAGTGTCATGTTGAATATCCTTTTATTGATTTGAGAGTTGTTTTTTCTTTTTTGTATTTTTTTTTTGCTTTTTTAATTGTTTTCTCTCGATTTTTAACTAAATTTATTTTTTCTTAGTAAACTTAGTATAATTTATTATATTGGATTTAGGATCCTGGGATTTTTGTTTACTTTTAATTATTTTCAAGGTTACATGATAGGTTTTTCTAATAATTATCTTTGTAGATATATGGATTGGTTTCATAATTTTAATTGTAGTCTGTTATTTGGTGTTTTATTTTTTGTTTTTATGGTTATTGTTAATCTTTTTGTTAATTCTTATTATTTTAAGAGTCATAATATTGAGTATCAGTTTGGTGAGTTTTTATGTAGTTTGTTACCTTTATTTATTTTGGTTTTTCAAATGTTTCCTTCTTTATCTTTGTTGTATTTTAGTGATTTGTCTTATTTAGATAGTAGTTTAACTGTTAAAGTTGTTGGTCATCAATGGTATTGAAGTTATGATTATAGGGATATCGGTATTGAGTTTGATTCTTACATGAAGTCTATTGATTCTTTATTGATTGGTGAGCCTCGTTTATTAGAAGTTGATAATCGTTGTGTTGTTCCTTGTGATACTAATGTTCGATTTTGTATTACATCGGCTGATGTTATTCACTCTTGATCTCTTCCTTCTTTTTGTATTAAACTTGATGCTATGAGTGGTATTTTAAGTACTGTTACTTGTAGTTTTCCTATGGTTGGTGTTTTTTATGGTCAGTGTTCTGAGATTTGTGGTGCTAATCATAGTTTTATGCCTATTTGTTTGGAGGTTTCTTTGTTGGAAAATTTTAAAGATTGATGTTATTTAATGTCTAGTTAATTTTGAGGTATTAGTATATTTTAGTATTATTCTTTTTCGAGGAGTCGGATTTATACCTTTATTGAATTAGCATAATTTAATGTATTTGTTTTAAGCGCAAAAGATTTTATTCAATTTTACTCTTTTAGTTTATATAAAATATGACTTTGAAGCAGTTAAGAATCGTAGAGTATACTTTTTATATATATATATATTAGTATTGCATACTATGTTAGGATATTTTCAAAGATTTTGATAAATAGAAACAAAGTGTTTAAGGTGTGGTTTTTTTTTTTGTTACAAAAATAATTTTACTGCTCTTAGTGTTGATACATCGAACTTTGTGATATCTGTTTTTAATTTTTATATTAGAAAATTATATATTGTTTTTTTTTTTTGTAGTTTTAATAATTTGAAGTTTTTTTGTTTCAAGTTTTATAACTTTACTACTTTTCTTTTCTTTTTTTCTTTTTAATTATAATTCTTTATAGTTTTTATTATCTAGCAATTAGTAAATTAATAAATTATGTTTTTTTTTTTAATATAAATGAATTACTAATTATCTGGTCAAATGTTTATTAAAGACTTAGGATTTATATTAAATCTGTTTTCTGCCCTATGGTTTTTTTAAATGGCAGTCTTAGCGTGAGGACATTAAAGTAGCAAAATAATTTGTGCTTTTATTGGGTTCGAGTATGAATGAAGTTTTGGCTGGTGATATTTTTTTTTTTTTTTGAATTTAATATTCATCTAAGAAGAGATGTTTATAATAAAACAAAGATAAGTCTTCGGAAATTTTATTTCTATTAAAAATTTTTTTTTTTAGTAATTTATCTAGGGAAGATTATTATATAATTTTTTTTTACTATTTTTAATTTAAAAAATTACTCCGGAGTTAACAGAAAAACATGCCTTATGTAGTTCTTATATTTTGGTAAGTTTTACATCGATGTTGTATCTTTATTAGCTGAAGAGGAGAAATTTCAGTTTTTTAGACTGTTCTTCTTTTAATAAATAAAACGTGATATTAGTTTAATTCATCGTGAGATAGAATTGTTTATCTTGTTTATTATTTTTTTTTATCGGGATTAGTACGAAAGGAATTTCACTATAATTTTAAATTTTTTAATCTTTTTTTTAATTTTTTTTGTTTATTTTTTTCTTGTCTTAGTTTTCTTGTTTTTGATCCTTTAAAGAGTGCTTTTTTTTTGGTTCTTTCTTTAATTTTTTTGGTTTTTTTTATTTCTTTTGGTTTTTATGTTTGGTTTTCTTATTTTATTTGTTTGATTTTTTTGAGTGGTATTTTTGTTATTATTGTTTATTTTTCTAGTTTTTCTAAATATATTTATGTTAATATTAATTTTTTTCTTGTTCTTTTTGTTTTCTTGTTTTTTTTTTTTTATTCTTTTTTTTTCTTTTTAGATCCTAGTTACTATAATTCTTTAAATTTTTTTTATTATGATTTGTTTTTTTCTTTTATTTTTTGGGTTGTTTTTTGTTTGTTTTTTTTTATAAATTTTATTAGTTTTTTTCTTTGTTTTTCTGGTGCTCTTCGACTATATTAATTTTGGTTTATTAGTATAATGAGTATATTTGATTTCCAATCAAATGGTTATTAAACTATGCTATTTTAGTTTATGAAAAATGTCTAATTTGTAATTAGAAGAATTTTTAGCAACTTTCTGGTTTTTGTTTTTTATAGTACTAATCATAAAGATATTGGTAGTATTTATTTGATTTTTGGTTTATGGGCTGGTATAGTTGGTTCTGCTCTTTCTATAATTATTCGTATCGAGTTAAGTAAACCTGGTATGTTTATTGGAGATGGTCAATTATATAATTCTATTTTAACTGCTCATGCTATCTTGATAATTTTTTTTATGGTTATACCTAGTATGATTGGTGGTTTTGGTAATTGAATGGTACCTTTAATATTAGGTGCACCTGATATAAGTTTTCCTCGATTAAATAATATTAGTTTTTGATTGTTACCTGCTTCTATTTTTTTGGTTTTTTTGGCTTGTTTTGTTGATAATGGTTTGGGTACTAGTTGGACTATTTATCCTCCTTTATCTACTTCGGGCCATCCTGGTTCTAGTGTTGATTTGGCTATTTTTAGTTTACATCTTTCTGGTATTAGTTCTATTTTAGGTGGTATTAATTTTATGTGTACTGTTAAAAATTTACGTTCTAGTTCTGTTTCTCTTAATAATATGAGTTTATTTATCTGAACTATTTTTGTTACTGTTTTTTTATTGGTTTTGTCTTTACCTGTTTTAGCTGGTGCTATCACTATGTTGTTAATTGATCGTAATTTTAATGGTTCTTTTTTTGATCCTAGTTTTGGTGGTAATCCTTTGATTTATCAGCATTTGTTTTGGTTTTTTGGTCATCCAGAAGTTTATATTTTAATTTTACCTGCTTTTGGTATTATTAGTCAATGTACTTTGTATTTGACTGGTAAAAAAGAAGTTTTTGGTTATTTGGGTATGGTTTATGCTATTTTAAGTATTGGTTTAATTGGTTGTGTAGTTTGAGCTCATCACATGTATACTGTTGGTATAGATTTTGATTCTCGTGCTTATTTTACTGCTGCTACTATAGTGATTGCTGTTCCTACTGGTGTAAAAGTTTTTAGATGGTTAGCTACTTTTTTTGGTACTGTTATAGTTTATCAACCTTTGTTATTTTGAGTTATAGGTTTTATTTTTTTATTTACTATTGGTGGTTTGACTGGTGTTATATTATCTAATTCTAGAATTGATATTATTTTACATGATACTTATTATGTAGTGTCTCATTTTCATTACGTTTTAAGTCTTGGTGCTGTTTTTGGTTTGTTTGCAGGTGTTACTTTGTGATGATCTTTTATTACTGGTTTTGTTTTAAATAAAATTTATATGTATTCTGTTTTTTTTTTATTTTTTATTGGAGTTAATATGACTTTTTTTCCTTTACATTTTGCTGGTTTACATGGTTTCCCACGAAAATATGTAGATTATCCAGATGTTTATTCTTTCTGAAATGTTTTATCTTCTTTTGGTTCTCTTATTAGTATTTTTTCTCTTTTTTTTTTTGTTTTTGTTCTATTAGAATCTTTTATTAGTTATCGTGTTTTAGTTGTTGATTACTTTAATGGTGTTAGACCTGAAAATGCTAATTTAGGTTATAATTTTTATCATAGTTTCCAAGATGGGGTTTATTTGAGAGTGCCTCATAATTAATTGTTTTTATTTTTTATTGGTATTTTTTTTCTTTTTTACAAATTTCGACGTTTTATTTTTGTTATTATTTCTTTTGAATTTTTAATAATGGGAGTTTTTTATTTGTTTTCTTTTTTTTTTGGTTTTTTTTCTTTTTTTTATTTTTTATGTTTTAGTGTTTTTTGTAGTCTTATGGGTGTTGTTTTAATAGTTTATTTTATTAAGTTTTATGGTTGTGATTATGTTTTTTTTTAAAATCAYTTMATATCAAACCCCAATCGAGTGGTTAGCTTAAGTTTAAAGCACCGGATTTTTAATCCGGGGATTAATCTGCTTAAAACTGTTTTTATTTTGATTTGAAATCAAAATTTGGATTTTTCCGCAGTTTTTGTCTTTATTTTTGATTTTTTTTTATTGTTTTTTGTTTTTGTTTTTTGTTTTTGTTTTTTGTTTTGTTTTTGTTTTTTGTTCCTTTTTTTAAGTTTTCTTTTTTTTTTTTTGATTTTGGTTTTATTGTTTTTAAATTTAATTTTTATTTAAATAGTATTATTTTTTCTTTTGTTTTGATTTTGATTTCTGTTAGTGTTTTTTTTTATAGTCTTTATTATCTTAATATGGAAATTAATTTTTTTTATTATTTTTTTGTTTTACTTGTTTTTATTTGTAGTATATTTTTTTTGGTTTTTTGTGATAGTGTTTTTTTTGTTTTGCTTGGTTGAGATTTGTTAGGTATTTCTAGTTTTTTTTTAGTTCTTTTTTATAATAATTGGGATAGTTGTAGTGGTTCTATGAATACTGTCTTAACCAATCGTATAGGTGATTTTTTTATTTTTGTTTTTTTTTCTTTATCTTTTTTTACTTTTTTTAATTTTTTTAGTTTTTCTTATTTTTGTTTTTATTCTTCTTTTTTTCTTATTTTGGCTGCTTTTACCAAGAGTGCTCAGTTTCCTTTTGGTGGTTGATTACCTAAGGCGATGAGTGCTCCTACTCCTGTTAGTTCTTTAGTACATAGTAGTACTCTTGTTACTGCTGGTATTGTTTTGATGATTAAATTTAATGTTATTATTATGAGTTCTTTTCTTTTGAAGTTGGTTCTTATTTCTGGTGTTTTTACTATGTTTTTTTCTAGTTTTTGTGCTTTATATGAGAATGATTTAAAGAAGGTTGTTGCTCTTAGTACTTTGTCTCAAATGGGTCTTTCTATGGTTTCTTTTGGTTTTGGTTTAAGTTTTCTTTGTTATGTTCATTTATTAAGTCATGCTATTTTTAAGAGTTGTCTTTTTATACAGATTGGTTATTTAATTCATTGTTCTTTTGGCCAACAGGATGGTCGTGGTTATTCTTTTGGTAATTTACCTTATTTTATTCAGCTTCAGATTTTGATTACTCTTTTTTGTTTGTGTGGTTTGTTTTTTTTGAGTGGTTCTGTTAGCAAAGATTATATTCTTGTTTATTTTTTTTCTAATTATTTTATGTTKTTTTTTTCTTTTTTTTTTTTTATTTCTGTTTTTATTACTTTTTTATATAGTTATCGTATTTGAAGTAGTCTTTTTTTAACTTTTTTTAATTCTTTATATTATAGCTGTAGTAGTTTTTTATTTTTTTTTACTAGTGTTCCTTTAGTTTTTTTTTCTTTGTTTTTTATTTGGTGGTTGAATCTTAATTTTTTTAGAATTCCTGTTGTTTTTGTTTATGTTGATTTTTATTTTTTTTTTTTTTTTATTTTATTGTTTTTTTTTTTTTWTTTTWTTGTTTTCAAGTTTTTATCTTTTTCTGTTTATTGTTTTTTGATAGATTATTTTCCTATTTTATTTACTCGTCTTTTTTATGATTTTAAGTTTTTTGATTTGTTTTTGAATAAGTTAAATTTTACTTTTTTTTCTTTTTTTTCTTTTTCTAGTTTTATTTCTATATCTTCTTATTTTAATAAGTTTAATTTTTTAGTTGTTTTCATTTTTCTTATTTTTATTGTTTTTTAGATATCTAATTTATTTTTTTAGTTTTTTGAAGTTTTTTTTTTTGTTGWTTTTTTTTTTTTTTTATGATTTTTTTTTTTTGTTTTTTTYTTTTGCTTTTTGTTTTTTTTGTTTTWGTTTTTTTTGTTGGTYTGGTAATTTTTTTTTAATTGATTCTTATTTTTATGTTGCTGTTTGTTTTATATCTGTTTTTATTTTTTCTTTGGTTTTGGTTTCTGAGCGTCATCGTGTTATTGTTTTTTTTTCTAAGGTTCTTTTAATTATTTCTTTTTTTTTTTTTTTTTCTTATAGTGTTTTTTATTTGTATGTTTTTTTTGAGCTTTCTATGGTTCCTATTATTATTTTAATTCTTGGTTATGGTTATCAGATTGAGAAGGTTAATTCTTTTTTTTATCTTGTTTTTTACGCTACTTTTTGTAGTGTTCCTTTTCTTTTTGTTTATTTTAGTTTGGATTTTTTTTTTGTTGTTCCTTATTTTGATTGTTTTATTTCTTGAGAGATGGTTTTTATTATTAGTTTGGCTTTTATAATGAAATTTCCTGTTTTTTTTTTACATCTTTGGTTGCCTAAAGCTCATGTTGAAGCTCCTACTTCTGCTAGTATTTTGTTAGCTGGTTTGTTATTGAAGTTTGGTACTGTTGGTTTTGTTCGTATTATAAAGAGTCTTAGTTATTGTCATATTAATTATTGGTTTTTTTTTTCAGTTTTGGGTATGTTTATTTCTTGTTTTGTTTGTGTTTTTCAGAGTGATTTTAAGTCTTTAGCTGCTTATTCTTCTGTTGTTCATATGAATTTTTTGTTGTTTTTTCTTTTGTTTTTTGGTTTATATTCTAAAACTGGTAGTTTTTTAGTAATGGTTTCTCATGGATATACTTCTTCTGTTATGTTTTATTTTATTGGTGAGTTTTATCGTTCTTTAGGTAGTCGAATGATTTATTTTTTGAATAGTTTTATGTCTTCTAGTTTTATTTTTTCTTTTTTAATTTCTTTGGTTTTTTTATCTAATTGTGGTATACCTCCTTCTATTTCTTTTTTTTCTGAGTTTTTTTCTTTTTCTGGTTTTTTTTCTTTGTTTTATAATGTTTTTTTTTTGGTTTTTTTTTATTTTTTTGTTTCTTTTTATTATTGTGTTTATATTATTGTTATTTCTTTTTTAGGTAAGAAGTTTTTTTTTTTTAAGAGTTGATTTTTTTTTTGATCTCTTCCTTTAATTTTTTTTTGTTTTAATGTTTTTAGTTTTTTTTTGTTTTTTTAATAGATTTAAGTTAAGTTAAACTATTAGTCTTCAAAACTAAAAATTTTATCTATAAGGTATTTAGTAGGAATTTTCTATATCCAATTGCGGTTTGGAAGTTTTTTTACCTTAACAAATTTTAGGCGAGTCTTCTAAACTTGTTTTGGGTTTTCCCGTTTGTTTTTTAAGTTTTTTCATAATTTCCATGTTTTAAGCTTTTCTACTTATCCTTTTTTTATGTTTATTTCTTTAAGTTCTCTTTTTTCTTCTTTTGTTGTTTTTTTCAAGTTTGGTATTTTCTTTTTTCTTTTTTTTTCTTTTTTTTCTTTTTTATTTCTTATTTTTTGTTGGTTTAAAGATATTTGTATGGAGGGTCTTTGTGGTTATCATAATTTTTATGTTATAGATGGTTTTAAGTTTGGTTTTGTTTTGTTTATTTTTAGTGAATTTATGTTTTTTTTTAGTATTTTTTGGTTTTATTTTGATTCTGCTTTGGTTCCTGCTCATGAGATTGGTTGTGGCTGGGGGTTTTTTGGTTTGGATAAGATTAATCCTTTTGGGGTCCCTCTTTTGAATACTGTTATTCTTCTTAGTAGTGGTGTTACTGTTACTTGGTCTCATTATTGTCTTCTGAATAATTTTTATTGTTTAGATGGTTTAATTTTGACTATTCTTCTTTCTTTTATTTTTATTTTGGTTCAGTTTTTCGAGTATAAGAGTTCTAGTTTTTCTATCTCTGATGGTGTTTATGGTAGTATTTTTTATTTTTCTACTGGTTTTCATGGTTTTCATGTTATTTTAGGTTCTGTTTTTCTTACTTATAATCTTTTTCGTTTTTTATTTTATCATTTTAATTATTCTCATCATTTAGGTTATGAGTTTTCTATTTTATATTGGCATTTTGTAGATGTTGTTTGGTTATTTTTATTTGTTTTTGTTTATTGGTGAGGTTATTAGGTTTTATTTTTACTTTTTGGATTTTTTTAATTTTTTTGATTTTTTTCTTTTTGTTTTTGTTTTACAGTTTATTTTTTGTCAAAAGGATAGTTTAATTAATGTTTTTTTTAATAAGTTTTTTTCTTATTTAGTTGGTGTTTTTTCTTATAATTCTTCTTGTTTCATCAGATATATTTTTTCTTCTTTTATTTTTGTTTTTTTGTTGATTTGTTGTTTTGGTGGTTATTTTAGTTATTCTTTTTGTCCTTTAGGTATTATTGAGTTTACTTTTTTTTTTTCTTTTGTTTCTTGATTTTCCACTTTTTTGTTTTTGATTTCTAGTCAGAAGTTTTCTGTTTATATAAAGAAGTCTGGTGATGGTTTTTTTAAGACTTTTTTTTTGTTATTTGTTGAGATTATTAGTGAGTTTAGTCGCCCTATTGCTTTGAGTGTTCGTTTGTTTGCTAATATTATAGTTGGTCATGTTATTAGTGCTTGTTTTTATGTTTTTTTTGAGTGTGTTTTTGGTTTTTCTTTTTTAATTGTTTTTGCTATTGTTTTTGAGTGTTTTGTTTTTATTTTGCAGAGTTATATTTTTTCTCGTTTAATTTATTTATATATTAACGAGTAGCTTTTTAGTTTATTTAAAATTTTTACTTGTGGTGTAAAAGAAATTTGAGCTTTGTAAGTTAGTTTAAGTAGAATTTTTGTTTTTGGTACAAATGGTTATCTTACATTGAGGATTATTTTAATTTAGAATATTTAGCTGTTAACTAAAAGGTCTATCTTCATAAGAGTTTAGTTTATATTTAAAATATTAAATTGTAAATTTAAAGTTTTTTGCTCTTGCAGTAATTAGTTTAATTAAAATATAACATTTGGATTGTTAAGTTTTTTTACTGATTTTTCTTTTATTTTTTTGTTATTATTGTTTTTTTTTTAAATTGTTTTATTTGTAATATTGTTTTTTGATGGAGTATTTTTTTTTTAATGACTCTTGTTTTTGTTTTTTTAAATTTTAATAATTCTTATTCTTCTATTAATTATTTTATTTTTCAGGAGTTTCTTGGTTTGCTTTTTGTTTTTTTTTCTTTTGGTGTTCTTCAATTTTTTATTATTTTATTAAAAGTTGGTGTTTCCCCTTTTCATTTTTGGTGTTTAAATATTTTTAATGGTCTTAGAGGTTTTAGTACTTTTTGATTTCTTACTTTCCAGAAGTTACCCTATTTTCCTGTTTTTTCTTTTATTTTCGATTATAGTTTTTTTTTTTTTCTTGTTTTTGGTATTATTTTTTGTTATTTTAATCTTTTTTTTTGTAAATCTTTTAAGAGCATAGTTTTTATTTCTTCTGTTGAGTCTTTTAATTGGTTGTTGATTTCTCTTTTTTCTTCTTTGTTTTCTGGTTTTTTTTTGTTTCTTTATTATGTTTTTGTTATGTTTTTTTTGTTGGATTATAGTTCTACTAAAGGTTATGATTTTTATAATTGGGAGTTGGTTTTTCTTTTTATAAATTTTCCTATGACTATTACTTTTTTTATTAAAATTTTTTCTATTATTTTTTTTTTTAATATTAGTTCTTTCTATTTGTTGTTTGTTTTATTTTTAATGGTCTTTTCTGTTTTTAGTTTTGGTTTTTGGTTTTTTAATGTTGGTTTAAAATTTAGTTATTATGGTTTTTATAATTTTAGTTTTTTTTATTTTGTTTTTTTTCCTTTGATGTTTTTTTGTCTTTTTTAAAAGAGTTTTAGTTTATATAGAATATATCACTTACAATGATGGGGTTTAAACTCTTACCAATTTAGTAAAATTTTATTATATTGCTTTGATATGGCAAAGTTCTTTTTGATTTGGTATTTTTTGTTTTGTTTTTAGTAGCTCTTTTTTCTTTTTTGTTTGCTTTTTTTTTTTATTTGTTTGTTTATTTTGCTTCTTTTTTTGATTTTTATTTTTGTAAATCTTCTTCTTTTGAGAGTGGTTTTATGAGTGTTGGTTTAATTCAGAATTCTTTTAGAATTCACTTTTTTGTTATTATAATCATGTTTGTTGTTTTTGATTTGGAGATTGTTATTTTTATTGGTATTCTTATTTCTGATTTAAATTCTTTTGTTTGTTTTTTTTTTTTGTTTTTTTTTTTGTTCTTGTTTTTTTATATGGAGTGGTATTATGGTAAGCTTGTTTGGAATTTTTAATAGTAAAAAACTTTATTATAATTTAGTATATCTCGTTGTCGTTGAGAAGGTTTTAAGTTTTATCTTATTATTATATTTTTTTTTTTTCTTGTTTTTAGTATCAAAAGCCGATTGGGGTTTTGATATATTATATATTATATATTATAAAAATAATATAAATATAATATATTTATTAATTATATTTATATATAAATAATTATATTTATATATATAAATAATTATATTTATATTATTTTTATTATGTATGTATGTATATTTATGTTGATATTAATTAGTTAATATCATATCCTTTATTTAAGATAATTGTTTGAGGAGAATTTTATTAATTAGGTAAACTTGTTTCATTTAAGCTGATAAACTTTGAACTTTTTTAAGTTTCAAAAGTTTCAGGAAAACAAGTTTACCTAATTAATGATTTTATTTTAATTGAAATTATATGTCTATAAGTCCAATTAAAATAAAATTTTGTAGTAAAAWTGTATANNNNNNNNNNNNNNNNNNNNNNNNNNNNNNNN
>Japan_Human_Rk9-6
GTCGTTTATTTTTCGATTTTTTTATTTATGATTTTGTTGGTTTTTTTTGTTGTTTTTTTTGTTATGCAGAGTATTGCTTTTATTACTTTATATGAGCGTCATTTGTTGGGTCTTAGTCAATCTCGACTTGGTCCTACAAAGGTAGGTTTTTTTGGTGTTTTACAGGCTATTGTAGATGGAGTTAAGCTTTTAAGTAAAGAACAATTTTTACCTTATAATTCTTCTTATTTTTTTTTTTTATTTRTTCCTTCTGTTTCTTTTTGTTTGATATATTTRGAGTGGTTTGTTCTTCCTTTTTTTTTTGATTTTTTTACTTTTAATTATTCTGTTTTGTTTTTTCTTTGTTTGGTTGGTTTTTCTGTTTATACTACTTTAATTTCTGGAATTGTTTCTAARTCTAAGTATTCTATAATTGGTTCCATTCGTGCTAGTAGTCAGAGTATTTCTTATGAGATTTCTTTTACTTTTTTTGTTTTCTGTGTTGTTCTTCATGTTGGTGTTTTTAGTTTTTTTAGTTTTTTTAGTYTTAGTATAATTGTTCTTTTTTTTCCTTTTCTTATTATGATTATTGGTGAGCTTAATCGTGCTCCTTTCGATTTTTCTGAGGGTGAGAGTGAACTTGTTAGTGGTTACAATATTGAATATTCTAGTGTTGCTTTTGTTCTTTTGTTTTTGAGCGAGTATGGTGTTTTGATTTTTTTTTGTGTTCTTTTTTCTTTTTTATTTTTTGGYGGTTCTGTTTTTATGTCTTTTTTYATTTTTTCTCTTTTRATTTTTATTCGTAGTTCTTTYCCTCGTTATCGTTATGATATGATGATAGGTTTTTTTTGATTTATTATGTTACCTATTTCTATGATTTTGTTTTTATTTTTTTGTTTGTTATTTTTTTAGGGATTTAGTTTATATTAAAATGTTTGTTTTGCATACAAAAGAATTTTTTCTCTGGATTTTTTTTTTTAGTTTATAGATTTGATTATGGTCATTGTAATGATAAAATGGTGTTATATAATTTTTAATCACTTGAGTGGACAATGTTTTTCTATCCCGGCAATGTATTGCTTGTATAAACTCAGTACCAGAATAATCGGATAGACTGAGTAAGCTTATACCCTAAATGTGTTTTGGCCATGGTTTTTTTTTTGATTTTTTTACAACTGTTTAGTGCAATGTGCAGTTTTTTTTTGTTGTTTTATCTTGGTCAATAAGATTAGACAAATGACCTGGATTAGTACCCAGTTAATCTAAATTTAAAAGTTGCAGGAGTAAAGTAATATTTAAACTGTAATAATATTGGCGGATTTTTTAATTATCTTTGGAGGTTGAGCTGTAATTGAGAACCCTCATTATCAGCTTTGATTTTTGTCGCATGTATGATCGTTTATGTCCTTCTTAAAGAGGTGCATTAAAGATTATTTGGTGTTTAATTAATGATATCTATTAAAACAGATAAATACCTGGTATATATCAAAGTTTTCGTTTGACCTACAATATCTTATGTTTCGGATAAGGAGGAGAGATTTTCCTTTGAAGTTGTAAAAGACAGTAAATGCTTTTTAATGTAGCATTGAAGTATTTAGAGAAATCGTACAAATCATCCATCAATTGCCCACAGGGGAGTAAGTTGTAGTAAAGTAGGTGTAGGGGAATCTGTACCTAGTTTAAGTTGGTTATATTTTAATAATTTGGTTTTTTTCCAAGTGTTTTTTCCTTCTTTAATAAGTTAGTATATTTTAGTACATTGGGTTCATATCCTAAAGGAGAATTTTCACTTATTTTTTATTGTTTTTTTTATTTAATTTTTTCTTTTTTAAGGGGGTATCTTTAAGGTTTTTGGGAGTTATTAGTATAAGAAGTATTTTTAATTGCAAATTAAAAGGTTAATGGCTTTTTTTGTTCTTTTAAGTTTTTAAATGTCCCTGTTAGTTTTTCTTTATCTGTTTTTTGAAATTTTGGTAGTATTTTGGGTATGGTTCTTTTTTTTCAGATTTTTAGTGGTTTTTTTTTATCTTTTTATTATATTGCTGATGGTTTTAATTCTTTTTCTAGTGTTCAGTATATTATAAGTGATGTTAATTTTGGTTGGGTTTTTCGTATTTTGCATTTTAATGGTGCTAGTTTATTTTTTTTTTTTTTRTATTTGCATTTTTTYAAGGGTCTTTTTTTTTGTAGTTATCGTTTGTCTGGTACTTGAATTATTGGTTTAACTATTTTTTTTTTTGTTATAATGGAGGCTTTTATAGGTTATGTTTTAGTTTGAGCTCAGATGAGTTTTTGGGCTTCTGTTGTTATTACCAGTCTTTTAAGTGTTATTCCTTATTTTGGTTTTTCTATTGTTTATTGAATTTGGAGTGGTTTTTCTGTTGTTAATTCTACTCTTAAGTTTTTTTTTGTTATTCATTTTTTAATGCCTTGATTGGTTTTTCTTTTAGTTTTTGTTCATTTGTTTTTTTTACATTCTACTGGTAGGACTTCTGTTTTATATTGTCATGGTGATTATGATAAAATTAGTTTTTTTCCTTATTATTTTTATAAAGATTCTTATAATTTGGTTGTTTTTTTTCTTTTTTTTATTTTTTCTTTTTTTTTTCCTTTTTTACTTGGTGATCCTGAAATGTTTGTTGAGTCTGATCCAATGGTTAGACCTGTACATATTGTTCCTGAGTGATATTTTTTGTTTGCTTATGCTATTTTGCGTGCTATCCCTAATAAAGTTTTAGGTGTTTTTTTTCTTGTTTTYAGTATTTTTATTTTTTATTTTTATGTTTTTTTTAATAATTATTATAGTGTTCTTGATAATTTGAATTTTTTTTTAGTTGTTTTTTTTATTTTGGTTTCTGTTTTTTTAAGTTGATTAGGTCAGTGTCATGTTGAATATCCTTTTATTGATTTGAGAGTTGTTTTTTCTTTTTTGTATTTTTTTTTTGCTTTTTTAATTGTTTTCTCTCGATTTTTAACTAAATTTATTTTTTCTTAGTAAACTTAGTATAATTTATTATATTGGATTTAGGATCCTGGGATTTTTGTTTACTTTTAATTATTTTCAAGGTTACATGATAGGTTTTTCTAATAATTATCTTTGTAGATATATGGATTGGTTTCATAATTTTAATTGTAGTCTGTTATTTGGTGTTTTATTTTTTGTTTTTATGGTTATTGTTAATCTTTTTGTTAATTCTTATTATTTTAAGAGTCATAATATTGAGTATCAGTTTGGTGAGTTTTTATGTAGTTTGTTACCTTTATTTATTTTGGTTTTTCAAATGTTTCCTTCTTTATCTTTGTTGTATTTTAGTGATTTGTCTTATTTAGATAGTAGTTTAACTGTTAAAGTTGTTGGTCATCAATGGTATTGAAGTTATGATTATAGGGATATCGGTATTGAGTTTGATTCTTACATGAAGTCTATTGATTCTTTATTGATTGGTGAGCCTCGTTTATTAGAAGTTGATAATCGTTGTGTTGTTCCTTGTGATACTAATGTTCGATTTTGTATTACATCGGCTGATGTTATTCACTCTTGATCTCTTCCTTCTTTTTGTATTAAACTTGATGCTATGAGTGGTATTTTAAGTACTGTTACTTGTAGTTTTCCTATGGTTGGTGTTTTTTATGGTCAGTGTTCTGAGATTTGTGGTGCTAATCATAGTTTTATGCCTATTTGTTTGGAGGTTTCTTTGTTGGAAAATTTTAAAGATTGATGTTATTTAATGTCTAGTTAATTTTGAGGTATTAGTATATTTTAGTATTATTCTTTTTCGAGGAGTCGGATTTATACCTTTATTGAATTAGCATAATTTAATGTATTTGTTTTAAGCGCAAAAGATTTTATTCAATTTTACTCTTTTAGTTTATATAAAATATGACTTTGAAGCAGTTAAGAATCGTAGAGTATAYTTTTTATWTATATATATATTAGTATTGCATACTATGTTAGGATATTTTCAAAGATTTTGATAAATAGAAACAAAGTGTTTAAGGTGTGGTTTTTTTTTTTGTTACAAAAATAATTTTACTGCTCTTAGTGTTGATACATCGAACTTTGTGATATCTGTTTTTAATTTTTATATTAGAAAATTATATATTGTTTTTTTTTTTTGTAGTTTTAATAATTTGAAGTTTTTTTGTTTYAAGTTTTATAACTTTACTACTTTTYTTTTYTTTTTTTTTTTTTAATTATAATTCTTTATAGTTTTTATTATCTARCAATTAGTAAATTAATAAATTATGTTTTTTTTTTTAATATAAATGAATTACTAATTATCTGGTCAAATGTTTATTAAAGACTTAGGATTTATATTAAATCTGTYTTCTGCCCTATGGTTTTTTTAAATGGCAGTCTTAGCGTGAGGACATTAAAGTAGCAAAATAATTTGTGCTTTTATTGGGTTCGAGTATGAATGAAGTTTTGGCTGGTGATATTTTTTTTTTTTTTTGAATTTAATATWCATCTAARAAGAGATGTTTATAATAAAACAAAGATAAGTCTTCGGAAATTTTATTTCTATTAAAAATTTTTTTTTTTAGTAATTTATCTAGGGAAGATTATTATATAATTTTTTTTTACTATTTTTAATTTAAAAAATTACTCCGGAGTTAACAGAAAAACATGCCTTATGTAGTTCTTATATTTTGGTAAGTTTTACATCGATGTTGTATCTTTATTAGCTGAAGAGGAGAAATTTCAGTTTTTTAGACTGTTCTTCTTTTAATAAATAAAACGTGATATTAGTTTAATTCATCGTGAGATAGAATTGTTTATCTTGTTTATTATTTTTTTTTATCGGGATTAGTACGAAAGGAATTTCACTATAATTTTAAATTTTTTAATCTTTTTTTTAATTTTTTTTGTTTATTTTTTTCTTGTCTTAGTTTTCTTGTTTTTGATCCTTTAAAGAGTGCTTTTTTTTTGGTTCTTTCTTTAATTTTTTTGGTTTTTTTTATTTCTTTTGGTTTTTATGTTTGGTTTTCTTATTTTATTTGTTTRATTTTTTTGAGTGGTATTTTTGTTATTATTGTTTATTTTTCTAGTTTTTCTAAATATATTTATGTYAATATTAATTTTTTTCTTGTTYTTTTTGTTTTCTTGTTTTTTTTTTTTTATTCTTTTTTTTTCTTTTTAGATCCTAGTTAYYATAATTCTTTAAATTTTTTTTATTATGATTTGTTTTTTTCTTTTATTTTTTGGGTTGTTTTTTGTTTGTTTTTTTTTATAAATTTTATTAGTTTTTTTCTTTGTTTTTCTGGTGCTCTTCGACTATATTAATTTTGGTTTATTAGTATAATGAGTATATTTGATTTCCAATCAAATGGTTATTAAACTATGCTATTTTAGTTTATGAAAAATGTCTAATTTGTAATTAGAAGAATTTTTAGCAACTTTCTGGTTTTTGTTTTTTATAGTACTAATCATAAAGATATTGGTAGTATTTATTTGATTTTTGGTTTATGGGCTGGTATAGTTGGTTCTGCTCTTTCTATAATTATTCGTATCGAGTTAAGTAAACCTGGTATGTTTATTGGAGATGGTCAATTATATAATTCTATTTTAACTGCTCATGCTATCTTGATAATTTTTTTTATGGTTATACCTAGTATGATTGGTGGTTTTGGTAATTGAATGGTACCTTTAATATTAGGTGCACCTGATATAAGTTTTCCTCGATTAAATAATATTAGTTTTTGATTGTTACCTGCTTCTATTTTTTTGGTTTTTTTGGCTTGTTTTGTTGATAATGGTTTGGGTACTAGTTGGACTATTTATCCTCCTTTATCTACTTCGGGCCATCCTGGTTCTAGTGTTGATTTGGCTATTTTTAGTTTACATCTTTCTGGTATTAGTTCTATTTTAGGTGGTATTAATTTTATGTGTACTGTTAAAAATTTACGTTCTAGTTCTGTTTCTCTTAATAATATGAGTTTATTTATCTGAACTATTTTTGTTACTGTTTTTTTATTGGTTTTGTCTTTACCTGTTTTAGCTGGTGCTATCACTATGTTGTTAATTGATCGTAATTTTAATGGTTCTTTTTTTGATCCTAGTTTTGGTGGTAATCCTTTGATTTATCAGCATTTGTTTTGGTTTTTTGGTCATCCAGAAGTTTATATTTTAATTTTACCTGCTTTTGGTATTATTAGTCAATGTACTTTGTATTTGACTGGTAAAAAAGAAGTTTTTGGTTATTTGGGTATGGTTTATGCTATTTTAAGTATTGGTTTAATTGGTTGTGTAGTTTGAGCTCATCACATGTATACTGTTGGTATAGATTTTGATTCTCGTGCTTATTTTACTGCTGCTACTATAGTGATTGCTGTTCCTACTGGTGTAAAAGTTTTTAGATGGTTAGCTACTTTTTTTGGTACTGTTATAGTTTATCAACCTTTGTTATTTTGAGTTATAGGTTTTATTTTTTTATTTACTATTGGTGGTTTGACTGGTGTTATATTATCTAATTCTAGAATTGATATTATTTTACATGATACTTATTATGTAGTGTCTCATTTTCATTACGTTTTAAGTCTTGGTGCTGTTTTTGGTTTGTTTGCAGGTGTTACTTTGTGATGATCTTTTATTACTGGTTTTGTTTTAAATAAAATTTATATGTATTCTGTTTTTTTTTTATTTTTTATTGGAGTTAATATGACTTTTTTTCCTTTACATTTTGCTGGTTTACATGGTTTCCCACGAAAATATGTAGATTATCCAGATGTTTATTCTTTCTGAAATGTTTTATCTTCTTTTGGTTCTCTTATTAGTATTTTTTCTCTTTTTTTTTTTGTTTTTGTTYTATTAGAATCTTTYATTAGTTATCGTGTTTTAGTTGTTGATTACTTTAATGGTGTTAGACCTGAAAATGCTAATTTAGGTTATAATTTTTAYCATAGTTTCCAAGATGGGGTTTATTTGAGAGTGCCTCATAATTAATTGTTTTTATTTTTTATTGGTATTTTTTTTCTTTTTTAYAAATTTCGACGTTTTATTTTTGTTATTATTTCTTTTGAATTTTTAATAATGGGAGTTTTTTATTTGTTTTCTTTTTTTTTTGGTTTTTTTTCTTTTTTTTAYTTTTTATGTTTTAGTGTTTTTTGTAGTCTTATGGGTGTTGTTTTAATAGTTTATTTTATTAAGTTTTATGGTTGTGATTATGTTTTTTTTTAAAATCACTTANTATCAAACCCCAATCGAGTGGTTAGCTTAAGTTTAAAGCACCGGATTTTTAATCCGGGGATTAATCTGCTTAAAACTGTTTTTATTTTGATTTGAAATCAAAATTTGGATTTTTCCGCAGTTTTTGTCTTTATTTTTGATTTTTTTTTGTTGTTTTTTGTTTTTGTTTTTTGTTTTTGTTTTTTGTTTTGTTTTTGTTTTTTGTTCCTTTTTTTAAGTTTTCTTTTTTTTTTTTTGATTTTGGTTTTATTGTTTTTAAATTTAATTTTTATTTAAATAGTATTATTTTTTCTTTTGTTTTGATTTTGATTTCTGTTAGTGTTTTTTTTTATAGTCTTTATTATCTTAATATGGAAATTAATTTTTTTTATTATTTTTTTGTTTTRCTTGTTTTTATTTGTAGTATATTTTTTTTGGTTTTTTGTGATAGTGTTTTTTTTGTTTTGCTTGGTTGAGATTTGTTAGGTATTTCTAGTTTTTTTTTAGTTYTWTTTTATAATAATTGRGATAGTTGTAGTGGTTCTATGAATACTGTYTTAACCAATCGTATRGGTGATTTTTTTATTTTTGTTTTTTTTTCTTTRTCTTTTTTTACTTTTTTTAATTTTTTTAGTTTTTCTTATTTTTGTTTTTATTCTTCTTTTTTTCTTATTTTGGCTGCTTTTACCAAGAGTGCTCAGTTTCCTTTTGGTGGTTGATTACCTAAGGCGATGAGTGCTCCTACTCCTGTTAGTTCTTTAGTACATAGTAGTACTCTTGTTACTGCTGGTATTGTTTTGATGATTAAATTTAATGTTATTATTATGAGTTCTTTTCTTTTGAAGTTGGTTCTTATTTCTGGTGTTTTTACTATGTTTTTTTCTAGTTTTTGTGCTTTRTATGAGAATGATTTAAAGAAGGTTGTTGCTCTTAGTACTTTGTCTCAAATGGGTCTTTCTATGGTTTCTTTTGGTTTTGGTTTAAGTTTTCTTTGTTATGTTCATTTATTAAGTCATGCTATTTTTAAGAGTTGTCTTTTTATACAGATTGGTTATTTAATTCATTGTTCTTTTGGYCAACAGGATGGTCGTGGTTATTCTTTTGGTAATTTACCTTATTTTRTTCAGCTTCAGATTTTGATTACTCTTTTTTGTTTGTGTGGTTTGTTTTTTTTRAGTGGTTCTGTTAGTAAAGATTATATTCTTGTTTATTTTTTTTCTAATTATTTTATGTTKTTTTTTTCTTTTTTTTTTTTTATTTCTGTTTTTATTACTTTTTTATATAGTTATCGYATTTGAAGTAGTCTTTTTTTAACTTTTTTTAATTCTTTATATTATAGYTGTAGTAGTTTTTTATTTTTTTTTATTAGTATTCCTTTRGTTTTTTTTTCTTTGTTTTTTATTTGGTGRTTGAATCTTAATTTTTTTAGAATTCCTGTTGTTTTTGTTTATRTTGATTTTTATTTTTTTTTTTTTTTTATTTTATTGTTTTTTTTYTTTTATTTTATTGTTTTTAAGTTTTTATCTTTTTCTKTTTATTGTTTTTTGATRGATTATTTTCCTATTTTATTTACTCGTTTTTTTYATGATTTTAAGTTTTTTGATTTGTTTTTGAATAAGTTAAATTTTACTTTTTTTTCTTTTTTTTCTTTTTCTAGTTTTATTTCTATATCTTCTTATTTTAATAAGTTTAATTTTTTAGTTGTTTTYATTTTTCTTATTTTTATTGTTTTTTAGATATCTAATTTATTTTTTTAGTTTTTTAAAGTTTTTTTTTTTGTTGATTTTTTTTTTTTTTTATGATTTTTTTTTTTTGYTTTTTTCTTTTKCTTTTTGTTTTTTTTGTTTTAGTTTTTTTTGTTGGTCTGGTAATTTTTTTTTAATTGATTCTTATTTTTATGTTGCTGTTTGTTTTATGTCTGTTTTTATTTTTTCTTTGGTTTTGGTTTCTGAGCGTCATCGTGTTATTGTTTTTTTTTCTAAGGTTCTTTTRGTTATTTCTTTTTTTTTTTTTTTTTCTTATAGTGTTTTTTATTTGTATGTTTTTTTTGAGCTTTCTATGGTTCCTATTATTATTTTAATTCTTGGTTATGGTTATCAGATTGAGAAGGTTAATTCTTTTTTTTATCTTGTKTTTTAYGCTACTTTTTGTAGTGTTCCTTTTCTTTTTGTTTATTTTAGTTTGGATTTTTTTTTTGTTGTTCCTTATTTTGATTGTTTTATTTCTTGAGAGATGGTTTTTATTATTAGTTTGGCTTTTATAATGAAATTTCCTGTTTTTTTTTTACATCTTTGGTTGCCTAAAGCTCATGTTGAAGCTCCTACTTCTGCTAGTATTTTGTTAGCTGGTTTGTTATTGAAGTTTGGTACTGTTGGTTTTGTTCGTATTATAAAGAGTCTTAGTTATTGTCATATTAATTATTGGTTTTTTTTTTCAGTTTTGGGTATGTTTATTTCTTGTTTTGTTTGTGTTTTTCAGAGTGATTTTAAGTCTTTAGCTGCTTATTCTTCTGTTGTTCATATGAATTTTTTGTTGTTTTTTCTTTTGTTTTTTGGTTTATATTCTAAAACTGGTAGTTTTTTAGTAATGGTTTCTCATGGATATACTTCTTCTGTTATGTTTTATTTTATTGGTGAGTTTTATCGTTCTTTAGGTAGTCGAATGATTTATTTTTTRAATAGTTTTATGTCTTCTAGTTTTATTTTTTCTTTTTTAATTTCTTTGGTTTTTTTATCTAATTGTGGTATACCTCCTTCTATTTCTTTTTTTTCTGAGTTTTTTTCTTTTTCTGGTTTTTTTTCTTTGTTTTATAATGTTTTTTTTTTRGTTTTTTTTTATTTTTTTGTTTCTTTTTATTATTGTGTTTATATTATTGTTATTTCTTTTTTAGGTAAGAAGTTTTTTTTTTTTAAGAGTTGATTTTTTTTTTGGTCTCTTCCTTTAATTTTTTTTTGTTTTAATGTKTTTGGTTTTTTTTTATTTTTTTAATAGATTTAAGTTAAGTTAAACTATTAGTCTTCAAAACTAAAAATTTTATCTATAAGGTATTTAGTAGGAATTTTCTATATCCAATTGCGGTTTGGAAGTTTTTTTACCTTAACAAATTTTAGGCGAGTCTTCTAAACTTGTTTTGGGTTTTCCCGTTTGTTTTTTAAGTTTTTTCATAATTTCCATGTTTTRAGYTTTTCTACTTATCCTTTTTTTATGTTTATTTCTTTAAGTTCTCTTTTTTCTTCTTTTGTTGTTTTTTTCAAGTTTGGTATTTTTTYTTTTCTTTTTTTTTCTTTTTTTTCTTTTTTATTTCTTATTTTTTGTTGGTTTAAAGATATTTGTATGGAGGGTCTTTGTGGTTATCATAATTTTTATGTTATAGATGGTTTTAAGTTTGGTTTTGTTTTGTTTATTTTTAGTGAATTTATGTTTTTTTTTAGTATTTTTTGGTTTTATTTTGATTCTGCTTTGGTTCCTGCTCATGAGATTGGTTGTGGCTGGGGGTTTTTTGGTTTGGATAAGATTAATCCTTTTGGGGTCCCTCTTTTGAATACTGTTATTCTTCTTAGTAGTGGTGTTACTGTTACTTGGTCTCATTATTGTCTTCTGAATAATTTTTATTGTTTAGATGGTTTAATTTTGACTATTCTTCTTTCTTTTATTTTTATTTTGGTTCAGTTTTTCGAGTATAAGAGTTCTAGTTTTTCTATCTCTGATGGTGTTTATGGTAGTATTTTTTATTTTTCTACTGGTTTTCATGGTTTTCATGTTATTTTAGGTTCTGTTTTTCTTACTTATAATCTTTTTCGTTTTTTATTWTATCATTTTAATTATTCTCATCATTTAGGTTATGAGTTTTCTATTTTATATTGGCATTTTGTAGATGTTGTTTGGTTATTTTTATTTGTTTTTGTTTATTGGTGAGGTTATTAGGTTTTATTTTTACTTTTTGGATTTTTTTAATTTTTTTGATTTTTTTCTTTTTGTTTTTGTTTTACAGTTTATTTTTTGTCAAAAGGATAGTTTAATTAATGTTTTTTTTAATAAGTTTTTTTCTTWTTTAGTTGGTGTTTTTTCTTATAATTCTTCTTGTTTYATYAGATATATTTTTTCTTCTTTTATTTTTGTTTTTTTGTTGAYTTGTTGTTTTGGTGGTTATTTTAGTTATTCTTTTTGTCCTTTRGGTATTATTGAGTTTACTTTTTTTTTTTCTTTTGTTTCTTGATTTTCYACTTTTTTGTTTTTGATTTCTAGTCAGAARTTTTCTGTTTATATRAAGAAGTCTGGTGATGGTTTTTTTAAGACTTTTTTTTTGTTATTTGTTGAGATTATTAGTGAGTTTAGTCGYCCTATTGCTTTRAGTGTTCGTTTGTTTGCTAATATTATAGTTGGTCATGTTATTAGTGCTTGTTTTTATGTTTTTTTTGAGTGTGTTTTTGGTTTTTCTTTTTTAATTGTTTTTGCTATTGKTTTTGAGTGTTTTGTTTTTATTTTGCAGAGTTATATTTTTTCTCGTTTAATTTAYTTATATATTAACGAGTAGCTTTTTAGTTTATTTAAAATTTTTACTTGTGGTGTAAAAGAAATTTGAGCTTTGTAAGTTAGTTTAAGTAGAATTTTTGTTTTTGGTACAAATGGTTATCTTACATTGAGGATTATTTTAATTTAGAATATTTAGCTGTTAACTAAAAGGTYTATCTTCATAAGAGTTTAGTTTATATTTAAAATATTAAATTGTAAATTTAAAGTTTTTTGCTCTTGCAGTAATTAGTTTAATTAAAATATAACATTTGGATTGTTAAGTTTTTTTACTGATTTTTCTTTTATTTTTTTGTTATTWTTGTTTTTTTTTTAAATTGTTTTATTTGTAATATTGTTTTTTGATGGAGTATTTTTTTTTTAATGACTCTTGTTTTTGTTTTTTTAAATTTTAATAATTCTTATTCTTCTATTAAYTATTTTATTTTTCAGGAGTTTCTTGGTTTGCTTTTTGTTTTTTTTTCTTTTGGTGTTCTTCAATTTTTTATTATTTTATTAAAAGTTGGTGTTTCYCCTTTTCATTTTTGGTGTTTAAATATTTTTAATGGTCTTAGAGGTTTTAGTACTTTTTGATTTCTTACTTTCCAGAAGTTACCCTATTTTCCTGTTTTTTCTTTTATTTTYGATTATAGTTTTTTTTTTTTTCTTGTTTTTGGTATTATTTTTTGTTATTTTAATCTTTTTTTTTGTAARTCTTTTAAGAGCATAGTTTTTATTTCTTCTGTTGAGTCTTTTAATTGGTTGTTRATTTCTCTTTTTTCTTCTTTGTTTTCTGGTTTTTTTTTGTTTCTTTATTATGTTTTTGTTATGTTTTTTTTGTTGGATTATAGTTCTACTAAAGGTTATGATTTTTATAATTGGGARTTGGTTTTTCTTTTTATAAATTTTCCTATGACTATTACTTTTTTTATTAAAATTTTTTCTATTATTTTTTTTTTTAATATTAGTTCTTTTTATYTGTTGTTTGTTTTATTTTTAATGGTCTTTTCTGTTTTTRGTTTTGGTTTTTGGTTTTTTAATGTTGGTTTRAAATTTAGTTATTATGGTTTTTATAATTTTAGTTTTTTTTATTTTGTTTTTTTTCCTTTGATGTTTTTTTGTCTTTTTTAAAAGAGTTTTAGTTTATATAGAATWTATCACTTACAATGATGGGGTTTAAACTCTTACCAATTTAGTAAAATTTTATTATATTGCTTTGATATGGCAAAGTTCTTTTTGATTTGGTATTTTTTGTTTTGTTTTTAGTAGCTCTTTTTTCTTTTTTATTTGTTTTTTTTTTTTATTTGTTTGTTTRTTTTGCTTCTTTTTTTGATTTTTATTTTTGTAARTCTTCTTCTTTTGAGAGTGGTTTTATGAGTGTTGGTTTAATTCAGAATTCTTTTAGAATTCACTTTTTTGTTATTATAATCATGTTTGTTGTTTTTGATTTGGAGATTGTTATTTTTATTGGTATTCTTATTTCTGATTTAAATTCTTTTGTTTGTTTTTTTTTTTTGTTTTTTTTTTTGTTYTTGTTTTTTTATATGGAGTGGTATTATGGTAAGCTTGTTTGRAATTTTTAATAGTAAAAAACTTTATTATAATTTAGTATATCTCGTTGTCGTTGAGAAGGTTTTAAGTTTTATCTTATTATTATATTTTTTTTTTTTCTTGTTTTTAGTATCAAAAGCCGATTGGGGTTTTGATATATTATATATTATATATTATAAAAATAATATAAATATAATATATTTATTAATTATATTTATATATAAATAATTATATTTATATATATAAATAATTATATTTATATTATTTTTATTATGTATGTATGTATATTTATGTTGATATTAATTAGTTAATATCATATCCTTTATTTARGATAATTGTTTGAGGAGAATTTTATTAATTAGGTAAACTTGTTTCATTTAAGCTGATAAACTTTGAACTTTTTTAAGTTTCAAAAGTTTCAGGAAAACAAGTTTACCTAATTAATGATTTTATTTTAATTKAAATTATATGTCTATAAGTCCAATTAAAATAAAATTTTGTAGTATAATNNNNNNNNNNNNNNNNNNGTTGCATAATTTTTTTATTT
>Japan_Human_Rk9-11
GTCGTTTATTTTTCGATTTTTTTATTTATGATTTTGTTGGTTTTTTTTGTTGTTTTTTTTGTTATGCAGAGTATTGCTTTTATTACTTTATATGAGCGTCATTTGTTGGGTCTTAGTCAATCTCGACTTGGTCCTACAAAGGTAGGTTTTTTTGGTGTTTTACAGGCTATTGTAGATGGAGTTAAGCTTTTAAGTAAAGAACAATTTTTACCTTATAATTCTTCTTWTTTTTTTTTTTTATTTGTTCCTTCTGTTTCTTTTTGTTTGATATATTTRGAGTGGTTTGTTCTTCCTTTTTTTTTTGATTTTTTTACTTTYAATTATTCTGTTTTGTTTTTTCTTTGTTTGRTTGGTTTTTCTGTTTATACTACTTTAATTTCTGGAATTGTTTCYAAGTCTAAGTATTCTATAATTGGTTCCATTCGTGCTAGTAGTCAGAGTATTTCTTATGAGATTTCTTTTACTTTTTTTGTTTTCTGTGTTGTTCTTCATGTTGGTGTTTTTAGTTTTTTTAGTTTTTTTAGTCTTAGTATAATTGTTCTTTTTTTTCCTTTTCTTATTATGATTATTGGTGAGCTTAATCGTGCTCCTTTCGATTTTTCTGAGGGTGAGAGTGAACTTGTTAGTGGTTACAATATTGAATATTCTAGTGTTGCTTTTGTTCTTTTGTTTTTGAGCGAGTATGGTGTTTTGATTTTTTTTTGTGTTCTTTTTTCTTTTTTATTTTTTGGCGGTTCTGTTTTTATGTCTTTTTTCATTTTTTCTCTTTTGATTTTTATTCGTAGTTCTTTCCCTCGTTATCGTTATGATATGATGATAGGTTTTTTTTGATTTATTATGTTACCTATTTCTATGATTTTGTTTTTATTTTTTTGTTTGTTATTTTTTTAGGGATTTAGTTTATATTAAAATGTTTGTTTTGCATACAAAAGAATTTTTTCTCTGGATTTTTTTTTTTAGTTTATAGATTTGATTATGGTCATTGTAATGATAAAATGGTGTTATATAATTTTTAATCACTTGAGTGGACAATGTTTTTCTATCCCGGCAATGTATTGCTTGTATAAACTCAGTACCAGAATAATCGGATAGACTGAGTAAGCTTATACCCTAAATGTGTTTTGGCCATGGTTTTTTTTTTGATTTTTTTACAACTGTTTAGTGCAATGTGCAGTTTTTTTTTGTTGTTTTATCTTGGTCAATAAGATTAGACAAATGACCTGGATTAGTACCCAGTTAATCTAAATTTAAAAGTTGCAGGAGTAAAGTAATATTTAAACTGTAATAATATTGGCGGATTTTTTAATTATCTTTGGAGGTTGAGCTGTAATTGAGAACCCTCATTATCAGCTTTGATTTTTGTCGCATGTATGATCGTTTATGTCCTTCTTAAAGAGGTGCATTAAAGATTATTTGGTGTTTAATTAATGATATCTATTAAAACAGATAAATACCTGGTATATATCAAAGTTTTCGTTTGACCTACAATATCTTATGTTTCGGATAAGGAGGAGAGATTTTCCTTTGAAGTTGTAAAAGACAGTAAATGCTTTTTAATGTAGCATTGAAGTATTTAGAGAAATCGTACAAATCATCCATCAATTGCCCACAGGGGAGTAAGTTGTAGTAAAGTAGGTGTAGGGGAATCTGTACCTAGTTTAAGTTGGTTATATTTTAATAATTTGGTTTTTTTCCAAGTGTTTTTTCCTTCTTTAATAAGTTAGTATATTTTAGTACATTGGGTTCATATCCTAAAGGAGAATTTTCACTTATTTTTTATTGTTTTTTTTATTTAATTTTTTCTTTTTTAAGGGGGTATCTTTAAGGTTTTTGGGAGTTATTAGTATAAGAAGTATTTTTAATTGCAAATTAAAAGGTTAATGGCTTTTTTTGTTCTTTTAAGTTTTTAAATGTCCCTGTTAGTTTTTCTTTATCTGTTTTTTGAAATTTTGGTAGTATTTTGGGTATGGTTCTTTTTTTTCAGATTTTTAGTGGTTTTTTTTTATCTTTTTATTATATTGCTGATGGTTTTAATTCTTTTTCTAGTGTTCAGTATATTATAAGTGATGTTAATTTTGGTTGGGTTTTTCGTATTTTGCATTTTAATGGTGCTAGTTTATTTTTTTTTTTTTTRTATTTGCATTTTTTYAAGGGTCTTTTTTTTTGTAGTTATCGTTTGTCTGGTACTTGRATTATTGGTTTAACTATTTTTTTTTTTGTTATAATGGAGGCTTTTATAGGTTATGTTTTAGTTTGRGCTCAGATGAGTTTTTGGGCTTCTGTTGTTATTACYAGTCTTTTAAGTGTTATTCCTTATTTTGGTTTTTCTATTGTTTATTGAATTTGGAGTGGTTTTTCTGTTGTTAATTCTACTCTTAAGTTTTTTTTTGTTATTCATTTTTTAATGCCTTGATTGGTTTTTCTTTTAGTTTTTGTTCATTTGTTTTTTTTACATTCTACTGGTAGGACTTCTGTTTTATATTGTCATGGTGATTATGATAAAATTAGTTTTTTTCCTTATTATTTTTATAAAGATTCTTATAATTTGGTTGTTTTTTTTCTTTTTTTTATTTTTTCTTTTTTTTTTCCTTTTTTACTTGGTGATCCTGAAATGTTTGTTGAGTCTGATCCAATGGTTAGACCTGTACATATTGTTCCTGAGTGATATTTTTTGTTTGCTTATGCTATTTTGCGTGCTATCCCTAATAAAGTTTTAGGTGTTTTTTTTCTTGTTTTYAGTATTTTTATTTTTTATTTTTATGTTTTTTTTAATAATTATTATAGTGTTCTTGATAATTTGAATTTTTTTTTAGTTGTTTTTTTTATTTTGGTTTCTGTTTTTTTAAGTTGATTAGGTCAGTGTCATGTTGAATATCCTTTTATTGATTTGAGAGTTGTTTTTTCTTTTTTGTATTTTTTTTTTGCTTTTTTAATTGTTTTCTCTCGATTTTTAACTAAATTTATTTTTTCTTAGTAAACTTAGTATAATTTATTATATTGGATTTAGGATCCTGGGATTTTTGTTTACTTTTAATTATTTTCAAGGTTACATGATAGGTTTTTCTAATAATTATCTTTGTAGATATATGGATTGGTTTCATAATTTTAATTGTAGTCTGTTATTTGGTGTTTTATTTTTTGTTTTTATGGTTATTGTTAATCTTTTTGTTAATTCTTATTATTTTAAGAGTCATAATATTGAGTATCAGTTTGGTGAGTTTTTATGTAGTTTGTTACCTTTATTTATTTTGGTTTTTCAAATGTTTCCTTCTTTATCTTTGTTGTATTTTAGTGATTTGTCTTATTTAGATAGTAGTTTAACTGTTAAAGTTGTTGGTCATCAATGGTATTGAAGTTATGATTATAGGGATATCGGTATTGAGTTTGATTCTTACATGAAGTCTATTGATTCTTTATTGATTGGTGAGCCTCGTTTATTAGAAGTTGATAATCGTTGTGTTGTTCCTTGTGATACTAATGTTCGATTTTGTATTACATCGGCTGATGTTATTCACTCTTGATCTCTTCCTTCTTTTTGTATTAAACTTGATGCTATGAGTGGTATTTTAAGTACTGTTACTTGTAGTTTTCCTATGGTTGGTGTTTTTTATGGTCAGTGTTCTGAGATTTGTGGTGCTAATCATAGTTTTATGCCTATTTGTTTGGAGGTTTCTTTGTTGGAAAATTTTAAAGATTGATGTTATTTAATGTCTAGTTAATTTTGAGGTATTAGTATATTTTAGTATTATTCTTTTTCGAGGAGTCGGATTTATACCTTTATTGAATTAGCATAATTTAATGTATTTGTTTTAAGCGCAAAAGATTTTATTCAATTTTACTCTTTTAGTTTATATAAAATATGACTTTGAAGCAGTTAAGAATCGTAGAGTATAYTTTTTATWTATATATATATTAGTATTGCATACTATGTTAGGATATTTTCAAAGATTTTGATAAATAGAAACAAAGTGTTTAAGGTGTGGTTTTTTTTTTTGTTACAAAAATAATTTTACTGCTCTTAGTGTTGATACATCGAACTTTGTGATATCTGTTTTTAATTTTTATATTAGAAAATTATATATTGTTTTTTTTTTTTGTAGTTTTAATAATTTGAAGTTTTTTTGTTTYAAGTTTTATAACTTTACTACTTTTYTTTTYTTTTTTTYTTTTTAATTATAATTCTTTATAGTTTTTATTATCTAGCAATTAGTAAATTAATAAATTATGTTTTTYTTTTTAATATAAATGAATTACTAATTATCTGGTCAAATGTTTATTAAAGACTTAGGATTTATATTAAATCTGTTTTCTGCCCTATGGTTTTTTTAAATGGCAGTCTTAGCGTGAGGACATTAAAGTAGCAAAATAATTTGTGCTTTTATTGGGTTCGAGTATGAATGAAGTTTTGGCTGGTGATATTTTTTTTTTTTTTTGAATTTAATATTCATCTAAGAAGAGATGTTTATAATAAAACAAAGATAAGTCTTCGGAAATTTTATTTCTATTAAAAATTTTTTTTTTTAGTAATTTATCTAGGGAAGATTATTATATAATTTTTTTTTACTATTTTTAATTTAAAAAATTACTCCGGAGTTAACAGAAAAACATGCCTTATGTAGTTCTTATATTTTGGTAAGTTTTACATCGATGTTGTATCTTTATTAGCTGAAGAGGAGAAATTTCAGTTTTTTAGACTGTTCTTCTTTTAATAAATAAAACGTGATATTAGTTTAATTCATCGTGAGATAGAATTGTTTATCTTGTTTATTATTTTTTTTTATCGGGATTAGTACGAAAGGAATTTCACTATAATTTTAAATTTTTTAATCTTTTTTTTAATTTTTTTTGTTTATTTTTTTCTTGTCTTAGTTTTCTTGTTTTTGATCCTTTAAAGAGTGCTTTTTTTTTGGTTCTTTCTTTAATTTTTTTGGTTTTTTTTATTTCTTTTGGTTTTTATGTTTGGTTTTCTTATTTTATTTGTTTRATTTTTTTGAGTGGTATTTTTGTTATTATTGTTTATTTTTCTAGTTTTTCTAAATATATTTATGTTAATATTAATTTTTTTCTTGTTTTTTTTGTTTTCTTGTTTTTTTTTTTTTATTCTTTTTTTTTCTTTTTAGATCCTAGTTAYTATAATTCTTTAAATTTTTTTTATTATGATTTGTTTTTTTCTTTTATTTTTTGGGTTGTTTTTTGTTTGTTTTTTTTTATAAATTTTATTAGTTTTTTTCTTTGTTTTTCTGGTGCTCTTCGACTATATTAATTTTGGTTTATTAGTATAATGAGTATATTTGATTTCCAATCAAATGGTTATTAAACTATGCTATTTTAGTTTATGAAAAATGTCTAATTTGTAATTAGAAGAATTTTTAGCAACTTTCTGGTTTTTGTTTTTTATAGTACTAATCATAAAGATATTGGTAGTATTTATTTGATTTTTGGTTTATGGGCTGGTATAGTTGGTTCTGCTCTTTCTATAATTATTCGTATCGAGTTAAGTAAACCTGGTATGTTTATTGGAGATGGTCAATTATATAATTCTATTTTAACTGCTCATGCTATCTTGATAATTTTTTTTATGGTTATACCTAGTATGATTGGTGGTTTTGGTAATTGAATGGTACCTTTAATATTAGGTGCACCTGATATAAGTTTTCCTCGATTAAATAATATTAGTTTTTGATTGTTACCTGCTTCTATTTTTTTGGTTTTTTTGGCTTGTTTTGTTGATAATGGTTTGGGTACTAGTTGGACTATTTATCCTCCTTTATCTACTTCGGGCCATCCTGGTTCTAGTGTTGATTTGGCTATTTTTAGTTTACATCTTTCTGGTATTAGTTCTATTTTAGGTGGTATTAATTTTATGTGTACTGTTAAAAATTTACGTTCTAGTTCTGTTTCTCTTAATAATATGAGTTTATTTATCTGAACTATTTTTGTTACTGTTTTTTTATTGGTTTTGTCTTTACCTGTTTTAGCTGGTGCTATCACTATGTTGTTAATTGATCGTAATTTTAATGGTTCTTTTTTTGATCCTAGTTTTGGTGGTAATCCTTTGATTTATCAGCATTTGTTTTGGTTTTTTGGTCATCCAGAAGTTTATATTTTAATTTTACCTGCTTTTGGTATTATTAGTCAATGTACTTTGTATTTGACTGGTAAAAAAGAAGTTTTTGGTTATTTGGGTATGGTTTATGCTATTTTAAGTATTGGTTTAATTGGTTGTGTAGTTTGAGCTCATCACATGTATACTGTTGGTATAGATTTTGATTCTCGTGCTTATTTTACTGCTGCTACTATAGTGATTGCTGTTCCTACTGGTGTAAAAGTTTTTAGATGGTTAGCTACTTTTTTTGGTACTGTTATAGTTTATCAACCTTTGTTATTTTGAGTTATAGGTTTTATTTTTTTATTTACTATTGGTGGTTTGACTGGTGTTATATTATCTAATTCTAGAATTGATATTATTTTACATGATACTTATTATGTAGTGTCTCATTTTCATTACGTTTTAAGTCTTGGTGCTGTTTTTGGTTTGTTTGCAGGTGTTACTTTGTGATGATCTTTTATTACTGGTTTTGTTTTAAATAAAATTTATATGTATTCTGTTTTTTTTTTATTTTTTATTGGAGTTAATATGACTTTTTTTCCTTTACATTTTGCTGGTTTACATGGTTTCCCACGAAAATATGTAGATTATCCAGATGTTTATTCTTTCTGAAATGTTTTATCTTCTTTTGGTTCTCTTATTAGTATTTTTTCTCTTTTTTTTTTTGTTTTTGTTYTATTAGAATCTTTTATTAGTTATCGTGTTTTAGTTGTTGATTACTTTAATGGTGTTAGACCTGAAAATGCTAATTTAGGTTATAATTTTTATCATAGTTTCCAAGATGGGGTTTATTTGAGAGTGCCTCATAATTAATTGTTTTTATTTTTTATTGGTATTTTTTTTCTTTTTTAYAAATTTCGACGTTTTATTTTTGTTATTATTTCTTTTGAATTTTTAATAATGGGAGTTTTTTATTTGTTTTCTTTTTTTTTTGGTTTTTTTTCTTTTTTTTAYTTTTTATGTTTTAGTGTTTTTTGTAGTCTTATGGGTGTTGTTTTAATAGTTTATTTTATTAAGTTTTATGGTTGTGATTATGTTTTTTTTTAAAATCACTTNNTATCAAACCCCAATCGAGTGGTTAGCTTAAGTTTAAAGCACCGGATTTTTAATCCGGGGATTAATCTGCTTAAAACTGTTTTTATTTTGATTTGAAATCAAAATTTGGATTTTTCCGCAGTTTTTGTCTTTATTTTTGATTTTTTTTTGTTGTTTTTTGTTTTTGTTTTTTGTTTTTGTTTTTTGTTTTGTTTTTGTTTTTTGTTCCTTTTTTTAAGTTTTCTTTTTTTTTTTTTGATTTTGGTTTTATTGTTTTTAAATTTAATTTTTATTTAAATAGTATTATTTTTTCTTTTGTTTTGATTTTGATTTCTGTTAGTGTTTTTTTTTATAGTCTTTATTATCTTAATATGGAAATTAATTTTTTTTATTATTTTTTTGTTTTACTTGTTTTTATTTGTAGTATATTTTTTTTGGTTTTTTGTGATAGTGTTTTTTTTGTTTTGCTTGGTTGAGATTTGTTAGGTATTTCTAGTTTTTTTTTAGTTYTWTTTTATAATAATTGGGATAGTTGTAGTGGTTCTATGAATACTGTCTTAACCAATCGTATRGGTGATTTTTTTATTTTTGTTTTTTTTTCTTTRTCTTTTTTTACTTTTTTTAATTTTTTTAGTTTTTCTTATTTTTGTTTTTATTCTTCTTTTTTTCTTATTTTGGCTGCTTTTACCAAGAGTGCTCAGTTTCCTTTTGGTGGTTGATTACCTAAGGCGATGAGTGCTCCTACTCCTGTTAGTTCTTTAGTACATAGTAGTACTCTTGTTACTGCTGGTATTGTTTTGATGATTAAATTTAATGTTATTATTATGAGTTCTTTTCTTTTGAAGTTGGTTCTTATTTCTGGTGTTTTTACTATGTTTTTTTCTAGTTTTTGTGCTTTATATGAGAATGATTTAAAGAAGGTTGTTGCTCTTAGTACTTTGTCTCAAATGGGTCTTTCTATGGTTTCTTTTGGTTTTGGTTTAAGTTTTCTTTGTTATGTTCATTTATTAAGTCATGCTATTTTTAAGAGTTGTCTTTTTATACAGATTGGTTATTTAATTCATTGTTCTTTTGGCCAACAGGATGGTCGTGGTTATTCTTTTGGTAATTTACCTTATTTTATTCAGCTTCAGATTTTGATTACTCTTTTTTGTTTGTGTGGTTTGTTTTTTTTGAGTGGTTCTGTTAGCAAAGATTATATTCTTGTTTATTTTTTTTCTAATTATTTTATGTTKTTTTTTTCTTTTTTTTTTTTTATTTCTGTTTTTATTACTTTTTTATATAGTTATCGTATTTGAAGTAGTCTTTTTTTAACTTTTTTTAATTCTTTATATTATAGYTGTAGTAGTTTTTTATTTTTTTTTATTAGTATTCCTTTRGTTTTTTTTTCTTTGTTTTTTATTTGGTGRTTGAATCTTAATTTTTTTAGAATTCCTGTTGTTTTTGTTTATRTTGATTTTTATTTTTTTTTTTTTTTTATTTTATTGTTTTTTTTCTTTTATTTTATTGTTTTYAAGTTTTTATCTTTTTCTKTTTATTGTTTTTTGATAGATTATTTTCCTATTTTATTTACTCGTCTTTTTTATGATTTTAAGTTTTTTGATTTGTTTTTGAATAAGTTAAATTTTACTTTTTTTTCTTTTTTTTCTTTTTCTAGTTTTATTTCTATATCTTCTTATTTTAATAAGTTTAATTTTTTAGTTGTTTTYATTTTTCTTATTTTTATTGTTTTTTAGATATCTAATTTATTTTTTTAGTTTTTTAAAGTTTTTTTTTTTGTTGATTTTTTTTTTTTTTTATGATTTTTTTTTTTTGYTTTTTTCTTTTGCTTTTTGTTTTTTTTGTTTTAGTTTTTTTTGTTGGTCTGGTAATTTTTTTTTAATTGATTCTTATTTTTATGTTGCTGTTTGTTTTATRTCTGTTTTTATTTTTTCTTTGGTTTTGGTTTCTGAGCGTCATCGTGTTATTGTTTTTTTTTCTAAGGTTCTTTTARTTATTTCTTTTTTTTTTTTTTTTTCTTATAGTGTTTTTTATYTGTATGTTTTTTTTGAGCTTTCTATGGTTCCTATTATTATTTTAATTCTTGGTTATGGTTATCAGATTGAGAAGGTTAATTCTTTTTTTTATCTTGTKTTTTACGCTACTTTTTGTAGTGTTCCTTTTCTTTTTGTTTATTTTAGTTTGGATTTTTTTTTTGTTGTTCCTTATTTTGATTGTTTTATTTCTTGRGAGATGGTTTTTATTATTAGTTTGGCTTTTATAATGAAATTTCCTGTTTTTTTTTTACATCTTTGGTTGCCTAAAGCTCATGTTGAAGCTCCTACTTCTGCTAGTATTTTGTTAGCTGGTTTGTTATTGAAGTTTGGTACTGTTGGKTTTGTTCGTATTATAAAGAGTCTTAGTTATTGTCATATTAATTATTGGTTTTTTTTTTCAGTTTTGGGTATGTTTATTTCTTGTTTTGTTTGTGTTTTTCAGAGTGATTTTAAGTCTTTAGCTGCTTATTCTTCTGTTGTTCATATGAATTTTTTGTTGTTTTTTCTTTTGTTTTTTGGTTTATATTCTAAAACTGGTAGTTTTTTARTAATGGTTTCTCATGGATATACTTCTTCTGTTATGTTTTATTTTATTGGTGAGTTTTATCGTTCTTTAGGTAGTCGAATGATTTATTTTTTGAATAGTTTTATGTCTTCTAGTTTTATTTTTTCTTTTTTAATTTCTTTGGTTTTTTTATCTAATTGTGGTATACCTCCTTCTATTTCTTTTTTTTCTGAGTTTTTTTCTTTTTCTGGTTTTTTTTCTTTGTTTTATAATGTTTTTTTTTTRGTTTTTTTTTATTTTTTTGTTTCTTTTTATTATTGTGTTTATATTATTGTTATTTCTTTTTTAGGTAAGAAGTTTTTTTTTTTTAAGAGTTGATTTTTTTTTTGRTCTCTTCCTTTAATTTTTTTTTGTTTTAATGTKTTTRGTTTTTTTTTATTTTTTTAATAGATTTAAGTTAAGTTAAACTATTAGTCTTCAAAACTAAAAATTTTATCTATAAGGTATTTAGTAGGAATTTTCTATATCCAATTGCGGTTTGGAAGTTTTTTTACCTTAACAAATTTTAGGCGAGTCTTCTAAACTTGTTTTGGGTTTTCCCGTTTGTTTTTTAAGTTTTTTCATAATTTCCATGTTTTAAGCTTTTCTACTTATCCTTTTTTTATGTTTATTTCTTTAAGTTCTCTTTTTTCTTCTTTTGTTGTTTTTTTCAAGTTTGGTATTTTYTYTTTTCTTTTTTTTTCTTTTTTTTCTTTTTTATTTCTTATTTTTTGTTGGTTTAAAGATATTTGTATGGAGGGTCTTTGTGGTTATCATAATTTTTATGTTATAGATGGTTTTAAGTTTGGTTTTGTTTTGTTTATTTTTAGTGAATTTATGTTTTTTTTTAGTATTTTTTGGTTTTATTTTGATTCTGCTTTGGTTCCTGCTCATGAGATTGGTTGTGGCTGGGGGTTTTTTGGTTTGGATAAGATTAATCCTTTTGGGGTCCCTCTTTTGAATACTGTTATTCTTCTTAGTAGTGGTGTTACTGTTACTTGGTCTCATTATTGTCTTCTGAATAATTTTTATTGTTTAGATGGTTTAATTTTGACTATTCTTCTTTCTTTTATTTTTATTTTGGTTCAGTTTTTCGAGTATAAGAGTTCTAGTTTTTCTATCTCTGATGGTGTTTATGGTAGTATTTTTTATTTTTCTACTGGTTTTCATGGTTTTCATGTTATTTTAGGTTCTGTTTTTCTTACTTATAATCTTTTTCGTTTTTTATTWTATCATTTTAATTATTCTCATCATTTAGGTTATGAGTTTTCTATTTTATATTGGCATTTTGTAGATGTTGTTTGGTTATTTTTATTTGTTTTTGTTTATTGGTGAGGTTATTAGGTTTTATTTTTACTTTTTGGATTTTTTTAATTTTTTTGATTTTTTTCTTTTTGTTTTTGTTTTACAGTTTATTTTTTGTCAAAAGGATAGTTTAATTAATGTTTTTTTTAATAAGTTTTTTTCTTATTTAGTTGGTGTTTTTTCTTATAATTCTTCTTGTTTYATYAGATATATTTTTTCTTCTTTTATTTTTGTTTTTTTGTTGATTTGTTGTTTTGGTGGTTATTTTAGTTATTCTTTTTGTCCTTTRGGTATTATTGAGTTTACTTTTTTTTTTTCTTTTGTTTCTTGATTTTCYACTTTTTTGTTTTTGATTTCTAGTCAGAAGTTTTCTGTTTATATRAAGAAGTCTGGTGATGGTTTTTTTAAGACTTTTTTTTTGTTATTTGTTGAGATTATTAGTGAGTTTAGTCGCCCTATTGCTTTGAGTGTTCGTTTGTTTGCTAATATTATAGTTGGTCATGTTATTAGTGCTTGTTTTTATGTTTTTTTTGAGTGTGTTTTTGGTTTTTCTTTTTTAATTGTTTTTGCTATTGTTTTTGAGTGTTTTGTTTTTATTTTGCAGAGTTATATTTTTTCTCGTTTAATTTATTTATATATTAACGAGTAGCTTTTTAGTTTATTTAAAATTTTTACTTGTGGTGTAAAAGAAATTTGAGCTTTGTAAGTTAGTTTAAGTAGAATTTTTGTTTTTGGTACAAATGGTTATCTTACATTGAGGATTATTTTAATTTAGAATATTTAGCTGTTAACTAAAAGGTCTATCTTCATAAGAGTTTAGTTTATATTTAAAATATTAAATTGTAAATTTAAAGTTTTTTGCTCTTGCAGTAATTAGTTTAATTAAAATATAACATTTGGATTGTTAAGTTTTTTTACTGATTTTTCTTTTATTTTTTTGTTATTWTTGTTTTTTTTTTAAATTGTTTTATTTGTAATATTGTTTTTTGATGGAGTATTTTTTTTTTAATGACTCTTGTTTTTGTTTTTTTAAATTTTAATAATTCTTATTCTTCTATTAATTATTTTATTTTTCAGGAGTTTCTTGGTTTGCTTTTTGTTTTTTTTTCTTTTGGTGTTYTTCAATTTTTTATTATTTTATTAAAAGTTGGTGTTTCYCCTTTTCATTTTTGGTGTTTAAATATTTTTAATGGTCTTAGAGGTTTTAGTACTTTTTGATTTCTTACTTTYCAGAAGTTACCYTATTTTCCTGTTTTTTCTTTTATTTTYGATTATAGTTTTTTTTTTTTTCTTGTTTTTGGTATTATTTTTTGTTATTTTAATCTTTTTTTTTGTAARTCTTTTAAGAGCATAGTTTTTATTTCTTCTGTTGAGTCTTTTAATTGGTTGTTRATTTCTCTTTTYTCTTCTTTGTTTTCTGGTTTTTTTTTGTTTCTTTATTATGTTTTTGTTATGTTTTTTTTGTTGGATTATAGTTCTACTAAAGGTTATGATTTTTATAATTGGGAGTTGGTTTTTCTTTTTATAAATTTTCCTATGACTATTACTTTTTTTATTAAAATTTTTTCTATTATTTTTTTTTTTAATATTAGTTCTTTYTATTTGTTGTTTGTTTTATTTTTAATGGTCTTTTCTGTTTTTAGTTTTGGTTTTTGGTTTTTTAATGTTGGTTTAAAATTTAGTTATTATGGTTTTTATAATTTTAGTTTTTTTTATTTTGTTTTTTTTCCTTTGATGTTTTTTTGTCTTTTTTAAAAGAGTTTTAGTTTATATAGAATATATCACTTACAATGATGGGGTTTAAACTCTTACCAATTTAGTAAAATTTTATTATATTGCTTTGATATGGCAAAGTTCTTTTTGATTTGGTATTTTTTGTTTTGTTTTTAGTAGCTCTTTTTTCTTTTTTATTTGTTTTTTTTTTTTATTTGTTTGTTTRTTTTGCTTCTTTTTTTGATTTTTATTTTTGTAAATCTTCTTCTTTTGAGAGTGGTTTTATGAGTGTTGGTTTAATTCAGAATTCTTTTAGAATTCACTTTTTTGTTATTATAATCATGTTTGTTGTTTTTGATTTGGAGATTGTTATTTTTATTGGTATTCTTATTTCTGATTTAAATTCTTTTGTTTGTTTTTTTTTTTTGTTTTTTTTTTTGTTYTTGTTTTTTTATATGGAGTGGTATTATGGTAAGCTTGTTTGRAATTTTTAATAGTAAAAAACTTTATTATAATTTAGTATATCTCGTTGTCGTTGAGAAGGTTTTAAGTTTTATCTTATTATTATATTTTTTTTTTTTCTTGTTTTTAGTATCAAAARCCGATTGGGGTTTTGATATATTATATATTATATATTATAAAAATAATATAAATATAATATATTTATTAATTATATTTATATATAAATAATTATATTTATATATATAAATAATTATATTTATATTATTTTTATTATGTATGTATGTATATTTATGTTGATATTAATTAGTTAATATCATATCCTTTATTTAAGATAATTGTTTGAGGAGAATTTTATTAATTAGGTAAACTTGTTTCATTTAAGCTGATAAACTTTGAACTTTTTTAAGTTTCAAAAGTTTCAGGAAAACAAGTTTACCTAATTAATGATTTTATTTTAATTKAAATTATATGTCTATAAGTCCAATTAAAATAAAATTTTGTAGTATAATTGTATNNNNNNNNNNNNNNNNNNNNNNNNNNNNNNNNN
>China_Human_Cn_379 - f
GTCGTTTATTTTTCGATTTTTTTATTTATGATTTTGTTGGTTTTTTTTGTTGTTTTTTTTGTTATACAGAGTGTTGCTTTTATTACTTTATATGAGCGTCATTTGTTGGGTCTTAGTCAATCTCGACTTGGTCCTACAAAGGTAGGTTTTTTTGGTGTTTTTCAGGCTATTGTAGATGGAATTAAGCTTTTAAGTAAAGAACAATTTTTACCCTATAATTCTTCTTATTTTTTTTTTTTGTTTATTCCTTCTGTTTCTTTTTGTTTGATATATTTGGAGTGGTTTGTTCTTCCTTTTTTTTTTGATTTTTTTACTTTTAATTATTCTGTTTTGTTTTTTCTTTGTTTGATTGGTTTTTCTGTTTATACTACTTTAATTTCTGGAATTGTTTCCAAATCTAAGTATTCTATAATTGGTTCTATTCGTGCTAGTAGTCAGAGTATTTCTTATGAGATTTCTTTTACCTTTTTTGTTTTCTGTGTTGTTCTTCATGTTGGTGTTTTTAGTTTTTTTAGTTTTTTTAGTTTTAGTATAGTTGTTCTTTTTTTTCCTTTTCTTGTTATGATTATTGGTGAGCTTAATCGTGCTCCTTTTGATTTTTCTGAGGGTGAGAGTGAACTTGTTAGTGGTTATAATATTGAATATTCTAGTGTTGCTTTTGTTCTTTTGTTTTTGAGTGAGTATGGTGTTCTGATTTTTTTTTGTGTTCTTTTTTCTTTTTTATTTTTTGGTGGTTCTGTTTTTATGTCTTTTTTTATTTTTTCTCTTTTGATTTTTATTCGTAGTTCTTTCCCTCGTTATCGTTATGATTTAATGATAGGTTTTTTTTGATTTGTTATGTTACCTATTTCTATGATTTTGTTTTTATTTTTTTGTTTGTTATTTTTTTAGGGATTTAGTTTATATTAAAATGTTTGTTTTGCATACAAAAGAATTTTTTCTCTGGATTTTTTTTTTTAGTTTATAGATTTGATTATGGTCATTGTAATGATAAAATGGTGTTATATAATTTTTAATCACTTGAGTGGACAATGTTTTTCTATCCCGGCAATGTATTGCTTGTATAAACTCAGTACCAGAATAATCGGATAGACTGAGTAAGCTTATACCCTAAATGTGTTTTGGCCATGGTTTTTTTTTTGATTTTTTTACAACTGTTTAGTGCAATGTGCAGTTTTTTTTTGTTGTTTTGTCTTGGTCAATAAGATTAGATAAATGACCTGGATTAGTACCCAGTTAATCTAAATTTAAAAGTTGCAGGAGTAAAGTAATATTTAAACTGTAATAATATTGGCGGATTTTTTAATTATCTTTGGAGGTTGAGCTGTAATTGAGAACCCTCATTATCAGCTTTGATTTTTGTCGCATGTATGATCGTTTATGTCCTTCTTAAAGAGGTGCATTAAAGATTATTTGGTGTTTAATCAATGATATCTATTAAAACAGATAAATACCTGGTATATATCAAAGTTTTCGTTTGACCTACAATATCTTATGTTTCGGATAAGGGGGAGAGATTTTCCTTTGAAGTTGTAAAAGACAGTAAATGCTTTTTAATGTAGCATTGAAGTATTTAGAGAAATCGTACAAATCATCCATCAATTGCCCACAGGGGAGTAAGTTGTAGTAAAGTAGGTGTAGGGGAATCTGTACCTAGTTTAAGTTGGTTATATTTTAATAATTTGGTTTTTTTCCAAGTGTTTTTTCCTTCTTTAATAAGTTAGTATATTTTAGTACATTGGGTTCATATCCTAAAGGAGAATTTTCACTTATTTTTTATTGTTTTTTTTATTTAATTTTTTCTTTTTTAAGGGGGTATTTTTAAGGTTTTTGGGAGTTATTAGTATAAGAAGTATTTTTAATTGCAAATTAAAAGGTTAATAGCTTTTTTTATTCTTTTAAGTTTTTAAATGTTCCTGTTAGTTTTTCTTTATCTGTTTTTTGAAATTTTGGTAGTATTTTGGGTATGGTTCTTTTTTTCCAGATTTTTAGTGGTTTATTTTTATCTTTTTATTATGTTGCTGATGGTTTTAATTCTTTTTCTAGTGTTCAGTATATTATAAGTGATGTTAATTTTGGTTGGGTTTTTCGTATTTTGCATTTTAATGGTGCTAGTTTATTTTTTTTTTTTTTGTATTTACATTTTTTTAAGGGTCTTTTTTTTTGTAGTTATCGTTTGTCTGGTACTTGAATTATTGGTTTAACTATTTTTTTTTTTGTTATAATGGAGGCTTTTATAGGTTATGTTTTAGTTTGGGCTCAGATAAGTTTTTGAGCTTCTGTTGTTATTACTAGTCTTTTAAGTGTTATTCCTTATTTTGGTTTTTCTATTGTTTATTGAATTTGGAGTGGTTTTTCTGTTGTTAATTCTACTCTTAAGTTTTTTTTTGTTATTCATTTTTTAATGCCTTGATTGGTTTTTCTTTTAGTTTTTGTTCATTTATTTTTTTTACATTCTACTGGTAGGACTTCTGTTTTATATTGTCATGGTGATTATGATAAAATTAGTTTTTTTCCCTACTATTTTTATAAAGATTCTTATAATTTGGTTGTTTTTTTTCTTTTTTTTATTTTTTCTTTTTTTTTTCCTTTTTTGCTTGGTGATCCTGAGATGTTTGTTGAGTCTGACCCAATGGTTAGACCTGTACATATTGTTCCTGAGTGATATTTCTTATTTGCTTATGCTATTTTGCGTGCTATTCCTAATAAAGTTTTAGGAGTTTTTTTTCTTGTTTTTAGTATTTTTGTTTTTTATTTTTATGTTTTTTTTAATAATTATTATAGTGTTCTTGATAATTTGAATTTTTTTTTGGTTGTTTTTTTTATTTTGGTTTCTGTTTTTTTAAGTTGATTAGGTCAGTGTCATGTTGAATATCCTTTTATTGATTTGAGAGTTGTTTTTTCTTTTTTGTATTTTTTTTTTGCTTTTTTAATTGTTTTCTCTCGATTTTTAACTAAATTTATTTTTTCTTAGTAAACTTAGTATAATTTATTATATTGGATTTAGGATCCTGGGATTTTTGTTTACTTTTAATTATTTTCAAGGTTACATGATAGGTTTTTCCAATAATTATCTTTGTAGATATATGGATTGGTTTCATAATTTTAATTGTAGTTTGTTGTTTGGTGTTTTATTTTTTGTTTTCATAGTTATTGTTAATCTTTTTGTTAATTCTTATTATTTTAAGAGTCATAATATTGAATATCAATTTGGTGAGTTTTTATGTAGTTTGTTACCTTTATTTATTTTGGTTTTTCAAATGTTTCCTTCTTTGTCTTTGTTGTATTTTAGTGGTTTGTCTTATTTAGATAGTAGTTTAACTGTTAAAGTTGTTGGTCATCAGTGGTATTGAAGTTATGAGTATAGGGATATTGGTATTGAGTTTGATTCTTATATGAAGTCTATTGATTCTTTATTGATTGGTGAGCCTCGTTTATTAGAAGTTGATAATCGTTGTGTTGTTCCTTGTGATACTAATATTCGATTTTGTATTACATCGGCTGATGTTATTCATTCTTGATCTCTTCCTTCTTTTTGTATTAAACTTGATGCTATGAGTGGTATTTTAAGTACTGTTACTTGTAGTTTTCCTATGGTTGGTGTTTTTTATGGTCAGTGTTCTGAGATTTGTGGTGCTAATCATAGTTTTATGCCTATTTGTTTGGAGGTTTCTTTGTTGGAAAATTTTAAAGATTGATGTTATTTAATTTCTAGTTAATTTTGAGGTATTAGTATATTTTAGTATTATTCTTTTTCGAGGAGTCGGATTTATACCTTTATTGAATTAGCATAATTTAATGTATTTGTTTTAAGCGCAAAAGATTTTATTCAATTTTACTCTTTTAGTTTATAAAAAATATGACTTTGAAGCAGTTAAGAATCATAGAGTATATTTTTTTTTTATGTATATATTAGTATTGCATACTATGTTAGGATATTTTCAAAGATTTTGATAAATAGAAACAAAGTGTCTAAGGTGTAGTTTTTTTTTTTGTTACAAAAATAATTTTACTACTCTTAGTGTTGATACATCGAACTTTGTGATATCTGTTTTTAATTTTTATATTAGAAAATTATATGTTGTTTTTTTTTTTTGTAGTTTTAATAATTTGAAGTTTTTTTGTTTTAAGTTTTATAACTTTACTACTTTTCTTTTCTTTTTTTCTTTTTAATTATAATTCTTTATAGTTTTTATTATCTAACAATTAGTAAATTAATAAATTATGTTTTTTTTTTTAATATAAATGAATTACTAATTATCTGGTCAAATGTTTATTAAAGACTTAGGATTTATATTAAATCTGTCTTCTGCCCTATGGTTTTTTTAAATGGCAGTCTTAGCGTGAGGACATTAAAGTAGCAAAATAATTTGTGCTTTTATTGGGTTCGAGTATGAATGAAGTTTTGGCTGGTGATATTTTTTTTTTTTTTTGAATTTAATATACATCTAAAAAGAGATGTTTATAATAAAACAAAGATAAGTCTTCGGAAATTTTATTTCTATTAAAAATTTTTTTTTTTAGTAATTTATCTAGGGAAGATTATTATATAATTTTTTTTTACTATTTTTAATTTAAAAAATTACTCCGGAGTTAACAGAAAAACATGCCTTATGTAGTTCTTATATTTTGGTAAGTTTTACATCGATGTTGTATCTTTATTAGCTGAAGAGGAGAAATTTCAGTTTTTTAGACTGTTCTTCTTTTAATAAATAAAACGTGATATTAGTTTAATTCATCGTGAGATAGAATTGTTTATCTTGTTTATTATTTTTTTTTATCGGGATTAGTACGAAAGGAATTTCACTATAATTTTAAATTTTTTAATCTTTTTTTTAATTTTTTTTGTTTATTTTTTTCTTGTCTTAGTTTTCTTGTTTTTGATCCTTTAAAGAGTGCTTTTTTTTTAGTTCTTTCTTTAATTTTTTTGGTTTTTTTTATTTCTTTTGGTTTTTATGTTTGGTTTTCTTATTTTATTTGTTTGATTTTTTTGAGTGGTATTTTTGTTATCATTGTTTATTTTTCTAGTTTTTCTAAATATATTTATGTTAATATTAATTTTTTTCTTGTTCTTTTTGTTTTCTTGTTTTTTTTTTTTTATTCTTTTTTTTTCTTTTTGGATTCTAGTTACTATAATTCTTTAAATTTTTTTTATTATGATTTGTTTTTTTCTTTTATTTTTTGGGTTGTTTTTTGTTTGTTTTTTTTTATAAATTTTATTAGTTTTTTTCTTTGTTTTTCTGGTGCTCTTCGATTGTATTAATTTTGGTTTATTAGTATAATGAGTATATTTGATTTCCAATCAAATGGTTATTAAACTATGCTATTTTAGTTTATATAAAATGTCTAATTTGTAATTAGAAGAATTTTTAGCAACTTTCTAGTTTTTGTTTTTTATAGTACTAATCATAAAGATATTGGTAGTATTTATTTAATTTTTGGTTTATGAGCTGGTATAGTTGGTTCTGCTCTTTCTATAATTATTCGTATTGAGTTAAGTAAGCCTGGTATGTTTATTGGGGATGGTCAATTGTATAATTCTATTTTAACTGCTCATGCTATTTTGATAATTTTTTTTATGGTTATACCTAGTATGATTGGTGGTTTTGGTAATTGAATGGTTCCTTTAATATTAGGTGCACCTGATATAAGTTTTCCTCGATTAAATAATATTAGTTTTTGATTGTTACCTGCTTCTATTTTTTTGGTTTTTTTGGCTTGTTTTGTTGATAATGGTTTAGGTACTAGTTGAACTATTTATCCTCCTTTATCTACTTCAGGTCACCCTGGTTCTAGTGTTGATTTGGCTATTTTCAGTTTACATCTTTCTGGTATTAGTTCTATTTTAGGTGGTATTAATTTTATGTGTACTATTAAAAATTTACGTTCTAGTTCTGTTTCTCTTAATAATATGAGTTTATTTATTTGGACTATTTTTGTTACTGTTTTTTTATTGGTTTTGTCTTTACCTGTTTTAGCTGGTGCTATTACTATGTTGTTAATTGATCGTAATTTTAATGGTTCTTTTTTTGATCCTAGTTTTGGTGGTAATCCTTTGATTTATCAGCATTTGTTTTGGTTTTTTGGTCATCCAGAAGTTTATATTTTAATTTTACCTGCTTTCGGTATTATTAGTCAATGTACTTTGTATTTGACTGGTAAAAAAGAAGTTTTTGGTTATTTGGGTATGGTTTATGCTATTTTAAGTATTGGTTTAATTGGTTGTGTAGTTTGGGCTCATCACATGTATACTGTTGGTATGGATTTTGATTCTCGTGCTTATTTTACTGCTGCTACTATAGTAATTGCTGTTCCTACTGGTGTAAAAGTTTTTAGATGGTTAGCTACTTTTTTTGGTACTGTTATAGTTTATCAACCTTTGTTATTTTGAGTTATAGGTTTTATTTTTTTATTTACTATTGGTGGTTTAACTGGTGTTATATTATCTAATTCTAGAATTGACATTATTTTACATGATACTTATTATGTAGTATCTCACTTTCATTATGTTTTAAGTCTTGGTGCTGTTTTTGGTTTGTTTGCAGGTGTTACTTTGTGATGATCTTTTATTACTGGTTTTGTTTTGAATAAAATTTATATGTATTCTGTTTTTTTTTTATTTTTTATTGGAGTTAATATGACTTTTTTTCCTTTACATTTTGCTGGTTTACATGGTTTCCCACGAAAATATGTGGATTATCCAGATGTTTATTCTTTTTGAAATGTTTTATCTTCTTTTGGTTCTCTTATTAGTATTTTTTCTCTTTTTTTTTTTGTTTTTGTTCTATTAGAATCTTTTATTAGTTATCGTGTTTTAGTTGTTGATTACTTTAATGGTGTTAGACCTGAAAATACTAATTTAGGTTATAATTTTTATCATAGTTTCCAAGATGGGGTTTATTTGAGAGTACCTCATAATTAATTGTTTTTATTTTTTATTGGTATTTTTTTCCTTTTTTATAAATTTCGACGTTTTATTTTTGTTATTATTTCTTTTGAATTTTTAATGATGGGAGTTTTTTATTTGTTTTCTTTTTTTTTTGGTTTTTTTTCTTTTTTTTACTTTTTATGTTTTAGTGTTTTTTGTAGTCTTATGGGTGTTGTTTTAATAGTTTATTTTATTAAGTTTTATGGTTGTGATTATGTTTTTTTTTAAAATCACTTANNNTCTAACCCCAATTGAGTGGTTAGCTTAAGTTTAAAGCACCGGATTTTTAATCCGGGGATTAATCTGCTTAAAACTGTTTTTATTTTGATTTGAAATCAAAATTTGGATTTTTCCGCAGTTTTTGTCTTTATTTTTGATTTTTTTTTATTGTTTTTTGTTTTTGTTTTTTGTTTTTGTTTTTTATTTTGTTTTTGTTTTTTGTTCCTTTTTTTAAGTTTTCTTTCTTTTTTTTTGATTTTGGTTTTATTGTTTTTAAGTTTAATTTTTATTTAAATAGTATTGTTTTTTCTTTTGTTTTGATTTTGATTTCTGTTAGTGTTTTTTTTTATAGTCTTTATTATCTTAATATGGAAATTAATTTTTTTTATTATTTTTTTGTTTTGCTTGTTTTTATTTGTAGTATATTTTTTTTGGTTTTTTGTGATAGTGTTTTTTTTGTTTTGCTTGGTTGAGATTTGTTAGGTATTTCTAGTTTTTTTTTAGTTCTTTTTTATAATAATTGGGATAGTTGTAGGGGTTCTATAAATACTGTTTTAACTAATCGTATGGGTGATTTTTTTATTTTTGTTTTTTTTTCTTTGTCTTTTTTTACTTTTTTTAATTTTTTTAGTTTTTCTTATTTTTGTTTTTATTCTTCTTTTTTTCTTGTTTTGGCTGCTTTTACTAAAAGTGCTCAGTTTCCTTTTGGTGGTTGATTGCCTAAGGCAATAAGTGCTCCTACTCCTGTTAGTTCTTTAGTACATAGTAGTACTCTTGTCACTGCTGGTATTGTTTTGATGATTAAATTTAATGTTATTATTATGAGTTCTTTTCTTTTGAAGTTGGTTCTTATTTCTGGTGTTTTTACTATGTTTTTTTCTAGTTTTTGTGCTTTATATGAGAATGATTTGAAGAAGGTTGTTGCTCTTAGTACTTTATCTCAAATGGGTCTTTCTATGGTTTCTTTCGGTTTTGGTTTAAGTTTTCTTTGTTATGTTCATTTATTAAGTCATGCTATTTTTAAGAGTTGTCTTTTTATGCAGATTGGTTATTTAATTCATTGTTCTTTTGGTCAACAGGATGGTCGTGGTTATTCTTTTGGTAATTTACCTTATTTTGTTCAGCTTCAGATTTTGATTACTCTTTTTTGTTTGTGTGGTTTGTTTTTTTTGAGTGGTTCTGTTAGTAAAGATTATATTCTTGTTTATTTTTTTTCTAATTATTTTATGTTKTTTTTTTCTTTTTTTTTTTTTATTTCTGTTTTTATTACTTTTTTATATAGTTATCGTATTTGAAGTAGTCTTTTTTTAACTTTTTTTAATTCTTTATATTACAGTTGTAGTAGTTTTTTGTTTTTTTTTATTAGTATTCCTTTGGTTTTTTTTTCTTTATTTTTTATTTGGTGATTGAATCTTAATTTTTTTAGAATTCCTGTTGTTTTTGTTTATATTGATTTTTATTTTTTTTTTTTTTTTATTTTGTTGTTYTTKTTTTTTTATTTTATTGTTTTTAAGTTTTTATCTTTTTCTGTTTATTGTTTTTTGATAGATTATTTTCCTATTTTGTTTACTCGTTTTTTCCATGATTTTAAGTTTTTTGATTTGTTTTTGAATAAGTTAAATTTTACTTTTTTTTCTTTTTTTTCTTTTTCTAGTTTTGTTTCTATGTCTTTTTATTTTAATAAGTTTAATTTTTTAGTTGTTTTTATTTTTCTTATTTTTGTTGTTTTTTAGGTATCTAATTTATTTTTTTAGTTTTTTAAAGTTTTTTTTTTTWTTGATTTTTTTTTTTTTTTWTGWTTTTTTTTTTTTGTTTTTTTCTTTTGCTTTTTGTTTTTTTTGTTTTAGTTTTTTTTGTTGGTCTGGTAATTTTTTTTTAATTGATTCTTATTTTTATGTTGCTGTTTGTTTTATGTCTGTTTTTATTTTTTCTTTGGTTTTGGTTTCTGAGCGTCATCGTGTTATTGTTTTTTTTTCTAAGGTTCTTTTGGTTATTTCTTTTTTTTTTTTTTTTTCTTATAGTGTTTTCTATCTGTATGTTTTTTTTGAGCTTTCTATGGTTCCTATTATTATTTTAATTCTTGGTTATGGTTATCAGATTGAGAAGGTTAATTCTTTTTTTTATCTTGTGTTTTATGCTACTTTTTGTAGTGTTCCTTTTCTTTTTGTTTATTTTAGTTTGGATTTTTTTTTTGTTGTTCCTTATTTTGATTGTTTTATTTCTTGGGAAATGGTTTTTATTATTAGTTTGGCTTTTATAATGAAATTTCCAGTTTTTTTTTTACATCTTTGATTACCTAAGGCTCATGTTGAAGCTCCTACTTCTGCTAGTATTTTATTAGCTGGTTTGTTATTGAAGTTTGGTACTGTTGGGTTTGTTCGTATTATAAAGAGTCTTAGTTATTGTCATATTAATTATTGGTTTTTTTTTTCAGTTTTGGGTATGTTTATTTCTTGTTTTGTTTGTGTTTTTCAGAGTGATTTTAAGTCTTTAGCTGCTTATTCTTCCGTTGTTCATATGAATTTTTTGTTGTTTTTTCTTTTGTTTTTTGGTTTATATTCTAAAACTGGTAGTTTTTTAATGATGGTTTCTCATGGTTATACTTCTTCTGTTATGTTTTATTTTATTGGTGAGTTTTATCGTTCTTTAGGTAGTCGAATGATTTATTTTTTAAATAGTTTCATGTCTTCTAGTTTTATTTTTTCTTTCTTGATTTCTTTGGTTTTTTTATCTAATTGTGGTATACCGCCTTCTATTTCTTTTTTTTCTGAGTTTTTTTCTTTTTCTGGTTTTTTTTCTTTGTTTTATAATGTTTTTTTTTTGGTTTTTTTTTATTTTTTTGTTTCTTTTTATTATTGTGTTTATATTATTGTTATTTCTTTTTTGGGTAAGAAGTTTTTTTTTTTTAAGAGTTGATTTTTTTTTTGATCTCTTCCCTTAATTTTTTTTTGTTTTAATGTTTTTGGTTTTTTTTTATTTTTTTAATAGATTTAAGTTAAGTTAAACTATTAGTCTTCAAAACTAAAAATTTTATCTATAAGGTATTTAGTAGGAGTTTTCTATATCCAATTGCGGTTTGGAAGTTTTTTTACCTTAACAAATTTTAGGCGAGTCTTCTAAACTTGTTTTGGGTTTTCCCGTTTGTTTTTTAAGTTTTTTCATAATTTCCATGTTTTGAGCTTTTCTACTTATCCTTTTTTTATGTTTATTTCTTTAAGTTCTCTTTTTTCTTCTTTTGTTGTTTTTTTCAAGTTTGGTATTTTTTCTTTTCTTTTTTTTTCTTTTTTTTCTTTTTTAGTTCTTATTTTTTGTTGGTTTAAAGATATTTGTATGGAGGGTCTTTGTGGTTATCATAATTTTTATGTTATAGATGGTTTCAAGTTTGGTTTTGTTTTATTTATTTTTAGGGAGTTTATGTTTTTTTTTAGTGTTTTTTGGTTTTATTTTGATTCTGCTTTGGTTCCTGCTCATGAGATTGGTTGTGGTTGGGGATTTTTTGGTTTGGATAAGATTAATCCTTTTGGAGTTCCTCTTTTGAATACTGTTATTCTTCTCAGTAGTGGTGTTACTGTTACTTGGTCTCATTATTGTCTTTTGAATAATTTTTATTGTTTAGATGGTTTAATTTTGACTATTCTTCTTTCTTTTATTTTTATTTTGGTTCAGTTTTTTGAGTATAAGAGTTCCAGTTTTTCTATTTCTGATGGTGTTTATGGTAGTATTTTTTATTTTTCTACTGGTTTTCATGGTTTTCATGTTATTTTAGGTTCTATTTTTTTGACTTATAATCTTTTTCGTTTTTTATTATATCATTTTAATTATTCTCATCATTTGGGTTATGAGTTTTCTATTTTGTATTGGCATTTTGTAGATGTTGTTTGGTTATTTTTATTTGTTTTTGTTTATTGGTGGGGTCATTAGGTTTTATTTTTACTTTTTGGATTTTTTTAACTTTTTTGATTTTTTTATTTTTGTTTTTATTTTACAGTTTATTTTTTGTCAAAAGGATAGTTTAATTAATGTTTTTTTTAATAAGTTTTTTTCTTTTTTAGTTGTTGTTTTTTCTTATAATTCTTCTTGTTTCATCAGATATATTTTTTCTTCTTTTATTTTTGTTTTTTTGTTGACTTGTTGTTTCGGTGGTTATTTTAGTTATTCTTTTTGTCCTTTGGGTATTATTGAGTTTACTTTTTTTTTTTCTTTTGTTTCTTGATTTTCCACTTTTTTGTTTTTGATTTCTAGTCAGAAGTTTTCTGTTTATATGAAGAAGTCTGGTGATGGTTTTTTTAAGACTTTTTTTTTACTATTTGTTGAGATTATTAGTGAGTTTAGTCGTCCTATTGCTTTAAGTGTTCGTTTGTTTGCTAACATTATAGTTGGTCATGTTATTAGTGCTTGTTTTTATGTTTTTTTTGAGTGTGTTTTTGGTTTTTCTTTTTTAATTGTTTTTGCTATTGTTTTTGAGTGTTTTGTTTTTATTTTGCAGAGTTATATTTTTTCTCGTTTAATTTATTTATATATTAACGAGTAGCTTTTTAGTTTATTTAAAATTTTTACTTGTGGTGTAAAAGAAATTTGAGCTTTGTAAGTTAGTTTAAGTAGAATTTTTGTTTTTGGTGCAAATGGTTATCTTACATTGAGGATTATTTTAATTTAGAATATTTAGCTGTTAACTAAAAGGTTTATCTTCATAAGAGTTTAGTTTATATTTAAAATATTAAATTGTAAATTTAAAGTTTTTTACTCTTGCAGTAATTAGTTTAATTAAAATATAACATTTGGATTGTTAAGTTTTTTTACTGATTTTTCTTTTATTTTTTTGTTATTTTTGTTTTTTTTTTAAATTGTTTTATTTGTAATATTATTTTTTGATGGAGTGTTTTTTTTTTAATGACTCTTGTTTTTGTTTTTTTAAATTTTAATAATTCTTATTCTTCTATTAATTATTTTATTTTTCAGGAGTTTCTTGGTTTACTTTTTGTTTTTTTTTCTTTTGGTGTTTTTCAATTTTTTATTATTTTATTAAAGGTTGGTGTTTCTCCTTTTCATTTTTGGTGTTTAAATATTTTTAATGGTCTTAGAGGTTTTAGTACTTTTTGATTTCTTACTTTTCAAAAGTTACCCTACTTTCCTGTTTTTTCTTTTATTTTTGATTATAGTTTTTTTTTTTTTCTTGTTTTTGGTATTATTTTTTGTTATTTCAATCTTTTTTTTTGTAAATCTTTTAAGAGTATAGTTTTTATTTCTTCTGTTGAGTCTTTTAATTGGTTGTTGATTTCTCTTCTTTCTTCTTTGTTTTCTGGTTTTTTTTTGTTTCTTTATTATGTTTTTGTTATGTTTTTTTTGTTGGATTACAGTTCTGCTAAGGGTTATGATTTTTATAATTGGGAATTGGTTTTTCTTTTTATAAATTTTCCTATGACTATTACTTTTTTTATTAAAATTTTTTCTATTATTTTTTTTTTAAATATTAGTTCTTTTTATCTATTGTTTGTTTTATTTTTAATGGTTTTTTCTGTTTTTGGTTTTGGTTTTTGGTTTTTTAATGTTGGCTTAAAATTTAGTTATTATGGTTTTTATAATTTTAGTTTTTTTTATTTTATTTTTTTTCCTTTGATGTTTTTTTGTCTTTTTTAAAAGAGTTTTAGTTTATATAGAATTTATCACTTACAATGATGGGGTTTAAACTCTTACCAATTTAGTAAAATTTTATTATATTGCTTTGATATGGCAAAGTTCTTTTTGATTTGGTATTTTTTGTTTTATTTTTAGTAGCTCTTTTTTCTTTTTTATTTGCTTTTTTTTTTTATTTGTTTGTTTATTTTGCTTCTTTTTTTGATTTTTATTTTTGTAAGTCTTCTTCTTTTGAGAGTGGTTTTATGAGTGTTGGTTTAATTCAGAATTCTTTTAGAATTCACTTTTTTGTTATTATAATTATGTTTGTTGTTTTTGATTTGGAGATTGTTATTTTTATTGGTATTCTTATTTCTGATTTAAATTCTTTTGTTTGTTTTTTTTTTTTGTTTTTTTTTTTGTTCTTGTTTTTTTATATGGAGTGGTATTATGGTAAGCTTGTTTGAAATTTTTAATAGTAAAAAACTTTATTATAATTTAGTATATCTCGTTGTCGTTGAGAAGGTTTTAAGTTTTATCTTATTATTGTATTTTTTTTTTTTCTTGTTTTTAGTATCAAAAGCCAGTTGGGGTTTTGATATATTATATATTATATATTATAAAAATAATATAAATATAATATATTTATTAATTATATTTATATATAAATAATTATATTTATATATATAWATAATTATATTTATATTATTTTTATATTGTATATATATATATTTATATTGATATTAATTAGTTAATATCATATCCTTTATTTGAGATAATTATTTGAGGAAAATTTTATTAATTAGGTAAACTTGTTTCGTTTAAGCTGATAAACTTTGGACTTTTTTAAGTCTCAAAAGTTTCAGGAAAACAAGTTTACCTAATTAATGGTTTTATTTTAATTGAAATTATATGTCTATAAGTTCGATTAAAATAAAATTTTGTAGTATRATTGTANNNNNNNNNNNNNNGTTGCATAATTTTTTTATT
>China_Human_Cn-205 - m
GTCGTTTATTTTTCGATTTTTTTATTTATGATTTTGTTGGTTTTTTTTGTTGTTTTTTTTGTTATACAGAGTGTTGCTTTTATTACTTTATATGAGCGTCATTTGTTGGGTCTTAGTCAATCTCGACTTGGTCCTACAAAGGTAGGTTTTTTTGGTGTTTTTCAGGCTATTGTAGATGGAATTAAGCTTTTAAGTAAAGAACAATTTTTACCCTATAATTCTTCTTATTTTTTTTTTTTGTTTATTCCTTCTGTTTCTTTTTGTTTGATATATTTGGAGTGGTTTGTTCTTCCTTTTTTTTTTGATTTTTTTACTTTTAATTATTCTGTTTTGTTTTTTCTTTGTTTGATTGGTTTTTCTGTTTATACTACTTTAATTTCTGGAATTGTTTCCAAATCTAAGTATTCTATAATTGGTTCTATTCGTGCTAGTAGTCAGAGTATTTCTTATGAGATTTCTTTCACCTTTTTTGTTTTCTGTGTTGTTCTTCATGTTGGTGTTTTTAGTTTTTTTAGTTTTTTTAGTTTTAGTATAGTTGTTCTTTTTTTTCCTTTTCTTGTTATGATTATTGGTGAGCTTAATCGTGCTCCTTTTGATTTTTCTGAGGGTGAGAGTGAACTTGTTAGTGGTTATAATATTGAATATTCTAGTGTTGCTTTTGTTCTTTTGTTTTTGAGTGAGTATGGTGTTCTGATTTTTTTTTGTGTTCTTTTTTCTTTTTTATTTTTTGGTGGTTCTGTTTTTATGTCTTTTTTTATTTTTTCTCTTTTGATTTTTATTCGTAGTTCTTTCCCTCGTTATCGTTATGATTTAATGATAGGTTTTTTTTGATTTGTTATGTTACCTATTTCTATGATTTTGTTTTTATTTTTTTGTTTGTTATTTTTTTAGGGATTTAGTTTATATTAAAATGTTTGTTTTGCATACAAAAGAATTTTTTCTCTGGATTTTTTTTTTTAGTTTATAGATTTGATTATGGTCATTGTAATGATAAAATGGTGTTATATAATTTTTAATCACTTGAGTGGACAATGTTTTTCTATCCCGGCAATGTATTGCTTGTATAAACTCAGTACCAGAATAATCGGATAGACTGAGTAAGCTTATACCCTAAATGTGTTTTGGCCATGGTTTTTTTTTTGATTTTTTTACAACTGTTTAGTGCAATGTGCAGTTTTTTTTTGTTGTTTTGTCTTGGTCAATAAGATTAGATAAATGACCTGGATTAGTACCCAGTTAATCTAAATTTAAAAGTTGCAGGAGTAAAGTAATATTTAAACTGTAATAATATTGGCGGATTTTTTAATTATCTTTGGAGGTTGAGCTGTAATTGAGAACCCTCATTATCAGCTTTGATTTTTGTCGCATGTATGATCGTTTATGTCCTTCTTAAAGAGGTGCATTAAAGATTATTTGGTGTTTAATCAATGATATCTATTAAAACAGATAAATACCTGGTATATATCAAAGTTTTCGTTTGACCTACAATATCTTATGTTTCGGATAAGGGGGAGAGATTTTCCTTTGAAGTTGTAAAAGACAGTAAATGCTTTTTAATGTAGCATTGAAGTATTTAGAGAAATCGTACAAATCATCCATCAATTGCCCACAGGGGAGTAAGTTGTAGTAAAGTAGGTGTAGGGGAATCTGTACCTAGTTTAAGTTGGTTATATTTTAATAATTTGGTTTTTTTCCAAGTGTTTTTTCCTTCTTTAATAAGTTAGTATATTTTAGTACATTGGGTTCATATCCTAAAGGAGAATTTTCACTTATTTTTTATTGTTTTTTTTATTTAATTTTTTCTTTTTTAAGGGGGTAKTTTTNAGGTTTTTGGGAGTTATTAGTATAAGAAGTATTTTTAATTGCAAATTAAAAGGTTAATAGCTTTTTTTATTCTTTTAAGTTTTTAAATGTTCCTGTTAGTTTTTCTTTATCTGTTTTTTGAAATTTTGGTAGTATTTTGGGTATGGTTCTTTTTTTCCAGATTTTTAGTGGTTTATTTTTATCTTTTTATTATGTTGCTGATGGTTTTAATTCTTTTTCTAGTGTTCAGTATATTATAAGTGATGTTAATTTTGGTTGGGTTTTTCGTATTTTGCATTTTAATGGTGCTAGTTTATTTTTTTTTTTTTTGTATTTACATTTTTTTAAGGGTCTTTTTTTTTGTAGTTATCGTTTGTCTGGTACTTGAATTATTGGTTTAACTATTTTTTTTTTTGTTATAATGGAGGCTTTTATAGGTTATGTTTTAGTTTGGGCTCAGATAAGTTTTTGAGCTTCTGTTGTTATTACTAGTCTTTTAAGTGTTATTCCTTATTTTGGTTTTTCTATTGTTTATTGAATTTGGAGTGGTTTTTCTGTTGTTAATTCTACTCTTAAGTTTTTTTTTGTTATTCATTTTTTAATGCCTTGATTGGTTTTTCTTTTAGTTTTTGTTCATTTATTTTTTTTACATTCTACTGGTAGGACTTCTGTTTTATATTGTCATGGTGATTATGATAAAATTAGTTTTTTTCCCTACTATTTTTATAAAGATTCTTATAATTTGGTTGTTTTTTTTCTTTTTTTTATTTTTTCTTTTTTTTTTCCTTTTTTGCTTGGTGATCCTGAGATGTTTGTTGAGTCTGATCCAATGGTTAGACCTGTACATATTGTTCCTGAGTGATATTTCTTATTTGCTTATGCTATTTTGCGTGCTATTCCTAATAAAGTTTTAGGAGTTTTTTTTCTTGTTTTTAGTATTTTTGTTTTTTATTTTTATGTTTTTTTTAATAATTATTATAGTGTTCTTGATAATTTGAATTTTTTTTTGGTTGTTTTTTTTATTTTGGTTTCTGTTTTTTTAAGTTGATTAGGTCAGTGTCATGTTGAGTATCCTTTTATTGATTTGAGAGTTGTTTTTTCTTTTTTGTATTTTTTTTTTGCTTTTTTAATTGTTTTCTCTCGATTTTTAACTAAATTTATTTTTTCTTAGTAAACTTAGTATAATTTATTATATTGGATTTAGGATCCTGGGATTTTTGTTTACTTTTAATTATTTTCAAGGTTACATGATAGGTTTTTCCAATAATTATCTTTGTAGATATATGGATTGGTTTCATAATTTTAATTGTAGTTTGTTGTTTGGTGTTTTATTTTTTGTTTTCATAGTTATTGTTAATCTTTTTGTTAATTCTTATTATTTTAAGAGTCATAATATTGAGTATCAATTTGGTGAGTTTTTATGTAGTTTGTTACCTTTATTTATTTTGGTTTTTCAAATGTTTCCTTCTTTGTCTTTGTTGTATTTTAGTGGTTTGTCTTATTTAGATAGTAGTTTAACTGTTAAAGTTGTTGGTCATCAGTGGTATTGAAGTTATGAGTATAGGGATATTGGTGTTGAGTTTGATTCTTATATGAAGTCTATTGATTCTTTATTGATTGGTGAGCCTCGTTTATTAGAAGTTGATAATCGTTGTGTTGTTCCTTGTGATACTAATATTCGATTTTGTATTACATCGGCTGATGTTATTCATTCTTGATCTCTTCCTTCTTTTTGTATTAAACTTGATGCTATGAGTGGTATTTTAAGTACTGTTACTTGTAGTTTTCCCATGGTTGGTGTTTTTTATGGTCAGTGTTCTGAGATTTGTGGTGCTAATCATAGTTTTATGCCTATTTGTTTGGAGGTTTCTTTGTTGGAAAATTTTAAAGATTGATGTTATTTAATTTCTAGTTAATTTTGAGGTATTAGTATATTTTAGTATTATTCTTTTTCGAGGAGTCGGATTTATACCTTTATTGAATTAGCATAATTTAATGTATTTGTTTTAAGCGCAAAAGATTTTATTCAATTTTACTCTTTTAGTTTATAAAAAATATGACTTTGAAGCAGTTAAGAATCATAGAGTATATTTTTTTTTTATGTATATATTAGTATTGCATACTATGTTAGGATATTTTCAAAGATTTTGATAAATAGAAACAAAGTGTCTAAGGTGTAGTTTTTTTTTTTGTTACAAAAATAATTTTACTACTCTTAGTGTTGATACATCGAACTTTGTGATATCTGTTTTTAATTTTTATATTAGAAAATTATATGTTGTTTTTTTTTTTTGTAGTTTTAATAATTTGAAGTTTTTTTGTTTTAAGTTTTATAACTTTACTACTTTTCTTTTCTTTTTTTCTTTTTAATTATAATTCTTTATAGTTTTTATTATCTAACAATTAGTAAATTAATAAATTATGTTTTTTTTTTTAATATAAATGAATTACTAATTATCTGGTCAAATGTTTATTAAAGACTTAGGATTTATATTAAATCTGTCTTCTGCCCTATGGTTTTTTTAAATGGCAGTCTTAGCGTGAGGACATTAAAGTAGCAAAATAATTTGTGCTTTTATTGGGTTCGAGTATGAATGAAGTTTTGGCTGGTGATATTTTTTTTTTTTTTTGAATTTAATATACATCTAAAAAGAGATGTTTATAATAAAACAAAGATAAGTCTTCGGAAATTTTATTTCTATTAAAAATTTTTTTTTTTAGTAATTTATCTAGGGAAGATTATTATATAATTTTTTTTTACTATTTTTAATTTAAAAAATTACTCCGGAGTTAACAGAAAAACATGCCTTATGTAGTTCTTATATTTTGGTAAGTTTTACATCGATGTTGTATCTTTATTAGCTGAAGAGGAGAAATTTCAGTTTTTTAGACTGTTCTTCTTTTAATAAATAAAACGTGATATTAGTTTAATTCATCGTGAGATAGAATTGTTTATCTTGTTTATTATTTTTTTTTATCGGGATTAGTACGAAAGGAATTTCACTATAATTTTAAATTTTTTAATCTTTTTTTTAATTTTTTTTGTTTATTTTTTTCTTGTCTTAGTTTTCTTGTTTTTGATCCTTTAAAGAGTGCTTTTTTTTTAGTTCTTTCTTTAATTTTTTTGGTTTTTTTTATTTCTTTTGGTTTTTATGTTTGGTTTTCTTATTTTATTTGTTTGATTTTTTTGAGTGGTATTTTTGTTATCATTGTTTATTTTTCTAGTTTTTCTAAATATATTTATGTTAATATTAATTTTTTTCTTGTTCTTTTTGTTTTCTTGTTTTTTTTTTTTTATTCTTTTTTTTTCTTTTTGGATTCTAGTTACTATAATTCTTTAAATTTTTTTTATTATGATTTGTTTTTTTCTTTTATTTTTTGGGTTGTTTTTTGTTTGTTTTTTTTTATAAATTTTATTAGTTTTTTTCTTTGTTTTTCTGGTGCTCTTCGATTGTATTAATTTTGGTTTATTAGTATAATGAGTATATTTGATTTCCAATCAAATGGTTATTAAACTATGCTATTTTAGTTTATATAAAATGTCTAATTTGTAATTAGAAGAATTTTTAGCAACTTTCTAGTTTTTGTTTTTTATAGTACTAATCATAAAGATATTGGTAGTATTTATTTAATTTTTGGTTTATGAGCTGGTATAGTTGGTTCTGCTCTTTCTATAATTATTCGTATTGAGTTAAGTAAGCCTGGTATGTTTATTGGGGATGGTCAATTGTATAATTCTATTTTAACTGCTCATGCTATTTTGATAATTTTTTTTATGGTTATACCTAGTATGATTGGTGGTTTTGGTAATTGAATGGTTCCTTTAATATTAGGTGCACCTGATATAAGTTTTCCTCGATTAAATAATATTAGTTTTTGATTGTTACCTGCTTCTATTTTTTTGGTTTTTTTGGCTTGTTTTGTTGATAATGGTTTAGGTACTAGTTGGACTATTTATCCTCCTTTATCTACTTCAGGTCACCCTGGTTCTAGTGTTGATTTGGCTATTTTCAGTTTACATCTTTCTGGTATTAGTTCTATTTTAGGTGGTATTAATTTTATGTGTACTATTAAAAATTTACGTTCTAGTTCTGTTTCTCTTAATAATATGAGTTTATTTATTTGGACTATTTTTGTTACTGTTTTTTTATTGGTTTTGTCTTTACCTGTTTTAGCTGGTGCTATTACTATGTTGTTAATTGATCGTAATTTTAATGGTTCTTTTTTTGATCCTAGTTTTGGTGGTAATCCTTTGATTTATCAGCATTTGTTTTGGTTTTTTGGTCATCCAGAAGTTTATATTTTAATTTTACCTGCTTTCGGTATTATTAGTCAATGTACTTTGTATTTGACTGGTAAAAAAGAAGTTTTTGGTTATTTGGGTATGGTTTATGCTATTTTAAGTATTGGTTTAATTGGTTGTGTAGTTTGGGCTCATCACATGTATACTGTTGGTATGGATTTTGATTCTCGTGCTTATTTTACTGCTGCTACTATAGTAATTGCTGTTCCTACTGGTGTAAAAGTTTTTAGATGGTTAGCTACTTTTTTTGGTACTGTTATAGTTTATCAACCTTTGTTATTTTGAGTTATAGGTTTTATTTTTTTATTTACTATTGGTGGTTTAACTGGTGTTATATTATCTAATTCTAGAATTGACATTATTTTACATGATACTTATTATGTAGTATCTCACTTTCATTATGTTTTAAGTCTTGGTGCTGTTTTTGGTTTGTTTGCAGGTGTTACTTTGTGATGATCTTTTATTACTGGTTTTGTTTTGAATAAAATTTATATGTATTCTGTTTTTTTTTTATTTTTTATTGGAGTTAATATGACTTTTTTTCCTTTACATTTTGCTGGTTTACATGGTTTCCCACGAAAATATGTGGATTATCCAGATGTTTATTCTTTTTGAAATGTTTTATCTTCTTTTGGTTCTCTTATTAGTATTTTTTCTCTTTTTTTTTTTGTTTTTGTTCTATTAGAATCTTTTATTAGTTATCGTGTTTTAGTTGTTGATTACTTTAATGGTGTTAGACCTGAAAATACTAATTTAGGTTATAATTTTTATCATAGTTTCCAAGATGGGGTTTATTTGAGAGTACCTCATAATTAATTGTTTTTATTTTTTATTGGTATTTTTTTCCTTTTTTATAAATTTCGACGTTTTATTTTTGTTATTATTTCTTTTGAATTTTTAATGATGGGAGTTTTTTATTTGTTTTCTTTTTTTTTTGGTTTTTTTTCTTTTTTTTACTTTTTATGTTTTAGTGTTTTTTGTAGTCTTATGGGTGTTGTTTTAATAGTTTATTTTATTAAGTTTTATGGTTGTGATTATGTTTTTTTTTAAAATCACTTAMTWTCTAACCCCAATTGAGTGGTTAGCTTAAGTTTAAAGCACCGGATTTTTAATCCGGGGATTAATCTGCTTAAAACTGTTTTTATTTTGATTTGAAATCAAAATTTGGATTTTTCCGCAGTTTTTGTCTTTATTTTTGATTTTTTTTTATTGTTTTTTGTTTTTGTTTTTTGTTTTTGTTTTTTATTTTGTTTTTGTTTTTTGTTCCTTTTTTTAAGTTTTCTTTCTTTTTTTTTGATTTTGGTTTTATTGTTTTTAAGTTTAATTTTTATTTAAATAGTATTGTTTTTTCTTTTGTTTTGATTTTGATTTCTGTTAGTGTTTTTTTTTATAGTCTTTATTATCTTAATATGGAAATTAATTTTTTTTATTATTTTTTTGTTTTGCTTGTTTTTATTTGTAGTATATTTTTTTTGGTTTTTTGTGATAGTGTTTTTTTTGTTTTGCTTGGTTGAGATTTGTTAGGTATTTCTAGTTTTTTTTTAGTTCTTTTTTATAATAATTGGGATAGTTGTAGGGGTTCTATAAATACTGTTTTAACTAATCGTATGGGTGATTTTTTTATTTTTGTTTTTTTTTCTTTGTCTTTTTTTACTTTTTTTAATTTTTTTAGTTTTTCTTATTTTTGTTTTTATTCTTCTTTTTTTCTTGTTTTGGCTGCTTTTACTAAAAGTGCTCAGTTTCCTTTTGGTGGTTGATTGCCTAAGGCAATAAGTGCTCCTACTCCTGTTAGTTCTTTAGTACATAGTAGTACTCTTGTCACTGCTGGTATTGTTTTGATGATTAAATTTAATGTTATTATTATGAGTTCTTTTCTTTTGAAGTTGGTTCTTATTTCTGGTGTTTTTACTATGTTTTTTTCTAGTTTTTGTGCTTTATATGAGAATGATTTGAAGAAGGTTGTTGCTCTTAGTACTTTATCTCAAATGGGTCTTTCTATGGTTTCTTTCGGTTTTGGTTTAAGTTTTCTTTGTTATGTTCATTTATTGAGTCATGCTATTTTTAAGAGTTGTCTTTTTATACAGATTGGTTATTTAATTCATTGTTCTTTTGGTCAACAGGATGGTCGTGGTTATTCTTTTGGTAATTTACCTTATTTTGTTCAGCTTCAGATTTTGATTACTCTTTTTTGTTTGTGTGGTTTGTTTTTTTTGAGTGGTTCTGTTAGTAAAGATTATATTCTTGTTTATTTTTTTTCTAATTATTTTATGTTGTTTTTTTCTTTTTTTTTTTTTATTTCTGTTTTTATTACTTTTTTATATAGTTATCGTATTTGAAGTAGTCTTTTTTTAACTTTTTTTAATTCTTTATATTACAGTTGTAGTAGTTTTTTGTTTTTTTTTATTAGTATTCCTTTGGTTTTTTTTTCTTTATTTTTTATTTGGTGGTTGAATCTTAATTTTTTTAGAATTCCTGTTGTTTTTGTTTATATTGATTTTTATTTTTTTTTTTTTTTTATTTTGTTGTTYTTKTTTTTTTATTTTATTGTTTTTAAGTTTTTATCTTTTTCTGTTTATTGTTTTTTGATAGATTATTTTCCTATTTTGTTTACTCGTTTTTTCCATGATTTTAAGTTTTTTGATTTGTTTTTGAATAAGTTAAATTTTACTTTTTTTTCTTTTTTTTCTTTTTCTAGTTTTGTTTCTATGTCTTTTTATTTTAATAAGTTTAATTTTTTAGTTGTTTTTATTTTTCTTATTTTTGTTGTTTTTTAGGTATCTAATTTATTTTTTTAGTTTTTTAAAGTTTTTTTTTTTWTTGATTTTTTTTTTTTTTTWTGWTTTTTTTTTTTTGTTTTTTTYTTTTGCTTTTTGTTTTTTTTGTTTTAGTTTTTTTTGTTGGTCTGGTAATTTTTTTTTAATTGATTCTTATTTTTATGTTGCTGTTTGTTTTATGTCTGTTTTTATTTTTTCTTTGGTTTTGGTTTCTGAGCGTCATCGTGTTATTGTTTTTTTTTCTAAGGTTCTTTTGGTTATTTCTTTTTTTTTTTTTTTTTCTTATAGTGTTTTCTATCTGTATGTTTTTTTTGAGCTTTCTATGGTTCCTATTATTATTTTAATTCTTGGTTATGGTTATCAGATTGAGAAGGTTAATTCTTTTTTTTATCTTGTATTTTATGCTACTTTTTGTAGTGTTCCTTTTCTTTTTGTTTATTTTAGTTTGGATTTTTTTTTTGTTGTTCCTTATTTTGATTGTTTTATTTCTTGGGAAATGGTTTTTATTATTAGTTTGGCTTTTATAATGAAATTTCCAGTTTTTTTTTTACATCTTTGATTACCTAAGGCTCATGTTGAAGCTCCTACTTCTGCTAGTATTTTATTAGCTGGTTTGTTATTGAAGTTTGGTACTGTTGGGTTTGTTCGTATTATAAAGAGTCTTAGTTATTGTCATATTAATTATTGGTTTTTTTTTTCAGTTTTGGGTATGTTTATTTCTTGTTTTGTTTGTGTTTTTCAGAGTGATTTTAAGTCTTTAGCTGCTTATTCTTCCGTTGTTCATATGAATTTTTTGTTGTTTTTTCTTTTGTTTTTTGGTTTATATTCTAAAACTGGTAGTTTTCTAATGATGGTTTCTCATGGTTATACTTCTTCTGTTATGTTTTATTTTATTGGTGAGTTTTATCGTTCTTTAGGTAGTCGAATGATTTATTTTTTAAATAGTTTCATGTCTTCTAGTTTTATTTTTTCTTTCTTGATTTCTTTGGTTTTTTTATCTAATTGTGGTATACCGCCTTCTATTTCTTTTTTTTCTGAGTTTTTTTCTTTTTCTGGTTTTTTTTCTTTGTTTTATAATGTTTTTTTTTTGGTTTTTTTTTATTTTTTTGTTTCTTTTTATTATTGTGTTTATATTATTGTTATTTCTTTTTTGGGTAAGAAGTTTTTTTTTTTTAAGAGTTGATTTTTTTTTTGATCTCTTCCTTTAATTTTTTTTTGTTTTAATGTTTTTGGTTTTTTTTTATTTTTTTAATAGATTTAAGTTAAGTTAAACTATTAGTCTTCAAAACTAAAAATTTTATCTATAAGGTATTTAGTAGGAATTTTCTATATCCAATTGCGGTTTGGAAGTTTTTTTACCTTAACAAATTTTAGGCGAGTCTTCTAAACTTGTTTTGGGTTTTCCCGTTTGTTTTTTAAGTTTTTTCATAATTTCCATGTTTTGAGCTTTTCTACTTATCCTTTTTTTATGTTTATTTCTTTAAGTTCTCTTTTTTCTTCTTTTGTTGTTTTTTTCAAGTTTGGTATTTTTTCTTTTCTTTTTTTTTCTTTTTTTTCTTTTTTAGTTCTTATTTTTTGTTGGTTTAAAGATATTTGTATGGAGGGTCTTTGTGGTTATCATAATTTTTATGTTATAGATGGTTTCAAGTTTGGTTTTGTTTTATTTATTTTTAGGGAGTTTATGTTTTTTTTTAGTGTTTTTTGGTTTTATTTTGATTCTGCTTTGGTTCCTGCTCATGAGATTGGTTGTGGTTGGGGATTTTTTGGTTTGGATAAGATTAATCCTTTTGGAGTTCCTCTTTTGAATACTGTTATTCTTCTCAGTAGTGGTGTTACTGTTACTTGGTCTCATTATTGTCTTTTGAATAATTTTTATTGTTTAGATGGTTTAATTTTGACTATTCTTCTTTCTTTTATTTTTATTTTGGTTCAGTTTTTTGAGTATAAGAGTTCCAGTTTTTCTATTTCTGATGGTGTTTATGGTAGTATTTTTTATTTTTCTACTGGTTTTCATGGTTTTCATGTTATTTTAGGTTCTATTTTTTTGACTTATAATCTTTTTCGTTTTTTATTATATCATTTTAATTATTCTCATCATTTGGGTTATGAGTTTTCTATTTTGTATTGGCATTTTGTAGATGTTGTTTGGTTATTTTTATTTGTTTTTGTTTATTGGTGGGGTTATTAGGTTTTATTTTTACTTTTTGGATTTTTTTAACTTTTTTGATTTTTTTATTTTTGTTTTTATTTTACAGTTTATTTTTTGTCAAAAGGATAGTTTAATTAATGTTTTTTTTAATAAGTTTTTTTCTTTTTTAGTTGTTGTTTTTTCTTATAATTCTTCTTGTTTCATCAGATATATTTTTTCTTCTTTTATTTTTGTTTTTTTGTTGACTTGTTGTTTCGGTGGTTATTTTAGTTATTCTTTTTGTCCTTTGGGTATTATTGAGTTTACTTTTTTTTTTTCTTTTGTTTCTTGATTTTCCACTTTTTTGTTTTTGATTTCTAGTCAGAAGTTTTCTGTTTATATGAAGAAGTCTGGTGATGGTTTTTTTAAGACTTTTTTTTTACTATTTGTTGAGATTATTAGTGAGTTTAGTCGTCCTATTGCTTTAAGTGTTCGTTTGTTTGCTAACATTATAGTTGGTCATGTTATTAGTGCTTGTTTTTATGTTTTTTTTGAGTGTGTTTTTGGTTTTTCTTTTTTAATTGTTTTTGCTATTGTTTTTGAGTGTTTTGTTTTTATTTTGCAGAGTTATATTTTTTCTCGTTTAATTTATTTATATATTAACGAGTAGCTTTTTAGTTTATTTAAAATTTTTACTTGTGGTGTAAAAGAAATTTGAGCTTTGTAAGTTAGTTTAAGTAGAATTTTTGTTTTTGGTGCAAATGGTTATCTTACATTGAGGATTATTTTAATTTAGAATATTTAGCTGTTAACTAAAAGGTTTATCTTCATAAGAGTTTAGTTTATATTTAAAATATTAAATTGTAAATTTAAAGTTTTTTACTCTTGCAGTAATTAGTTTAATTAAAATATAACATTTGGATTGTTAAGTTTTTTTACTGATTTTTCTTTTATTTTTTTGTTATTTTTGTTTTTTTTTTAAATTGTTTTATTTGTAATATTATTTTTTGATGGAGTGTTTTTTTTTTAATGACTCTTGTTTTTGTTTTTTTAAATTTTAATAATTCTTATTCTTCTATTAATTATTTTATTTTTCAGGAGTTTCTTGGTTTACTTTTTGTTTTTTTTTCTTTTGGTGTTTTTCAATTTTTTATTATTTTATTAAAGGTTGGTGTTTCTCCTTTTCATTTTTGGTGTTTAAATATTTTTAATGGTCTTAGAGGTTTTAGTACTTTTTGATTTCTTACTTTCCAGAAGTTACCCTACTTTCCTGTTTTTTCTTTTATTTTTGATTATAGTTTTTTTTTTTTTCTTGTTTTTGGTATTATTTTTTGTTATTTCAATCTTTTTTTTTGTAAATCTTTTAAGAGTATAGTTTTTATTTCTTCTGTTGAGTCTTTTAATTGGTTGTTGATTTCTCTTCTTTCTTCTTTGTTTTCTGGTTTTTTTTTGTTTCTTTATTATGTTTTTGTTATGTTTTTTTTGTTGGATTACAGTTCTGCTAAGGGTTATGATTTTTATAATTGGGAATTGGTTTTTCTTTTTATAAATTTTCCTATGACTATTACTTTTTTTATTAAAATTTTTTCTATTATTTTTTTTTTAAATATTAGTTCTTTTTATCTATTGTTTGTTTTATTTTTAATGGTTTTTTCTGTTTTTGGTTTTGGTTTTTGGTTTTTTAATGTTGGCTTAAAATTTAGTTATTATGGTTTTTATAATTTTAGTTTTTTTTATTTTATTTTTTTTCCTTTGATGTTTTTTTGTCTTTTTTAAAAGAGTTTTAGTTTATATAGAATTTATCACTTACAATGATGGGGTTTAAACTCTTACCAATTTAGTAAAATTTTATTATATTGCTTTGATATGGCAAAGTTCTTTTTGATTTGGTATTTTTTGTTTTATTTTTAGTAGCTCTTTTTTCTTTTTTATTTGCTTTTTTTTTTTATTTGTTTGTTTATTTTGCTTCTTTTTTTGATTTTTATTTTTGTAAGTCTTCTTCTTTTGAGAGTGGTTTTATGAGTGTTGGTTTAATTCAGAATTCTTTTAGAATTCACTTTTTTGTTATTATAATTATGTTTGTTGTTTTTGATTTGGAGATTGTTATTTTTATTGGTATTCTTATTTCTGATTTAAATTCTTTTGTTTGTTTTTTTTTTTTGTTTTTTTTTTTGTTCTTGTTTTTTTATATGGAGTGGTATTATGGTAAGCTTGTTTGAAATTTTTAATAGTAAAAAACTTTATTATAATTTAGTATATCTCGTTGTCGTTGAGAAGGTTTTAAGTTTTATCTTATTATTGTGTTTTTTTTTTTTCTTGTTTTTAGTATCAAAAGCCAGTTGGGGTTTTGATATATTATATATTATATATTATAAAAATAATATAAATATAATATATTTATTAATTATATTTATATATAAATAATTATATTTATATATATAAATAATTATATTTATATTATTTTTATWWTGTATATATATATATTTATATTGATATTAATTAGTTAATATCATATCCCTTATTTGGGATAATTATTTGAGGAAAATTTTATTAATTAGGTAAACTTGTTTCGTTTAAGCTGATAAACTTTGGACTTTTTTAAGTCTCAAAAGTTTCAGGAAAACAAGTTTACCTAATTAATGGTTTTATTTTAATTGAAATTATATGTCTATAAGTTCGATTAAAATAAAATTTTGTAGTATRATTGTANNNNNNNNNNNNNNNNNNNNNNNNNNNNNNNNN
>China_Human_Cn-323 - f
GTCGTTTATTTTTCGATTTTTTTATTTATGATTTTGTTGGTTTTTTTTGTTGTTTTTTTTGTTATACAGAGTGTTGCTTTTATTACTTTATATGAGCGTCATTTGTTGGGTCTTAGTCAATCTCGACTTGGTCCTACAAAGGTAGGTTTTTTTGGTGTTTTTCAGGCTATTGTAGATGGAATTAAGCTTTTAAGTAAAGAACAATTTTTACCCTATAATTCTTCTTATTTTTTTTTTTTGTTTATTCCTTCTGTTTCTTTTTGTTTGATATATTTGGAGTGGTTTGTTCTTCCTTTTTTTTTTGATTTTTTTACTTTTAATTATTCTGTTTTGTTTTTTCTTTGTTTGATTGGTTTTTCTGTTTATACTACTTTAATTTCTGGAATTGTTTCCAAATCTAAGTATTCTATAATTGGTTCTATTCGTGCTAGTAGTCAGAGTATTTCTTATGAGATTTCTTTTACCTTTTTTGTTTTCTGTGTTGTTCTTCATGTTGGTGTTTTTAGTTTTTTTAGTTTTTTTAGTTTTAGTATAGTTGTTCTTTTTTTTCCTTTTCTTGTTATGATTATTGGTGAGCTTAATCGTGCTCCTTTTGATTTTTCTGAGGGTGAGAGTGAACTTGTTAGTGGTTATAATATTGAATATTCTAGTGTTGCTTTTGTTCTTTTGTTTTTGAGTGAGTATGGTGTTCTGATTTTTTTTTGTGTTCTTTTTTCTTTTTTATTTTTTGGTGGTTCTGTTTTTATGTCTTTTTTTATTTTTTCTCTTTTGATTTTTATTCGTAGTTCTTTCCCTCGTTATCGTTATGATTTAATGATAGGTTTTTTTTGATTTGTTATGTTACCTATTTCTATGATTTTGTTTTTATTTTTTTGTTTGTTATTTTTTTAGGGATTTAGTTTATATTAAAATGTTTGTTTTGCATACAAAAGAATTTTTTCTCTGGATTTTTTTTTTTAGTTTATAGATTTGATTATGGTCATTGTAATGATAAAATGGTGTTATATAATTTTTAATCACTTGAGTGGACAATGTTTTTCTATCCCGGCAATGTATTGCTTGTATAAACTCAGTACCAGAATAATCGGATAGACTGAGTAAGCTTATACCCTAAATGTGTTTTGGCCATGGTTTTTTTTTTGATTTTTTTACAACTGTTTAGTGCAATGTGCAGTTTTTTTTTGTTGTTTTGTCTTGGTCAATAAGATTAGATAAATGACCTGGATTAGTACCCAGTTAATCTAAATTTAAAAGTTGCAGGAGTAAAGTAATATTTAAACTGTAATAATATTGGCGGATTTTTTAATTATCTTTGGAGGTTGAGCTGTAATTGAGAACCCTCATTATCAGCTTTGATTTTTGTCGCATGTATGATCGTTTATGTCCTTCTTAAAGAGGTGCATTAAAGATTATTTGGTGTTTAATCAATGATATCTATTAAAACAGATAAATACCTGGTATATATCAAAGTTTTCGTTTGACCTACAATATCTTATGTTTCGGATAAGGGGGAGAGATTTTCCTTTGAAGTTGTAAAAGACAGTAAATGCTTTTTAATGTAGCATTGAAGTATTTAGAGAAATCGTACAAATCATCCATCAATTGCCCACAGGGGAGTAAGTTGTAGTAAAGTAGGTGTAGGGGAATCTGTACCTAGTTTAAGTTGGTTATATTTTAATAATTTGGTTTTTTTCCAAGTGTTTTTTCCTTCTTTAATAAGTTAGTATATTTTAGTACATTGGGTTCATATCCTAAAGGAGAATTTTCACTTATTTTTTATTGTTTTTTTTATTTAATTTTTTCTTTTTTAAGGGGGTAKGTNNGAGGTTTNNNGGAGTTATTAGTATAAGAAGTATTTTTAATTGCAAATTAAAAGGTTAATAGCTTTTTTTATTCTTTTAAGTTTTTAAATGTTCCTGTTAGTTTTTCTTTATCTGTTTTTTGAAATTTTGGTAGTATTTTGGGTATGGTTCTTTTTTTCCAGATTTTTAGTGGTTTATTTTTATCTTTTTATTATGTTGCTGATGGTTTTAATTCTTTTTCTAGTGTTCAGTATATTATAAGTGATGTTAATTTTGGTTGGGTTTTTCGTATTTTGCATTTTAATGGTGCTAGTTTATTTTTTTTTTTTTTGTATTTGCATTTTTTTAAGGGTCTTTTTTTTTGTAGTTATCGTTTGTCTGGTACTTGAATTATTGGTTTAACTATTTTTTTTTTTGTTATAATGGAGGCTTTTATAGGTTATGTTTTAGTTTGGGCTCAGATAAGTTTTTGAGCTTCTGTTGTTATTACTAGTCTTTTAAGTGTTATTCCTTATTTTGGTTTTTCTATTGTTTATTGAATTTGGAGTGGTTTTTCTGTTGTTAATTCTACTCTTAAGTTTTTTTTTGTTATTCATTTTTTAATGCCTTGATTGGTTTTTCTTTTAGTTTTTGTTCATTTATTTTTTTTACATTCTACTGGTAGGACTTCTGTTTTATATTGTCATGGTGATTATGATAAAATTAGTTTTTTTCCCTACTATTTTTATAAAGATTCTTATAATTTGGTTGTTTTTTTTCTTTTTTTTATTTTTTCTTTTTTTTTTCCTTTTTTGCTTGGTGATCCTGAGATGTTTGTTGAGTCTGACCCAATGGTTAGACCTGTACATATTGTTCCTGAGTGATATTTCTTATTTGCTTATGCTATTTTGCGTGCTATTCCTAATAAAGTTTTAGGAGTTTTTTTTCTTGTTTTTAGTATTTTTGTTTTTTATTTTTATGTTTTTTTTAATAATTATTATAGTGTTCTTGATAATTTGAATTTTTTTTTGGTTGTTTTTTTTATTTTGGTTTCTGTTTTTTTAAGTTGATTAGGTCAGTGTCATGTTGAATATCCTTTTATTGATTTGAGAGTTGTTTTTTCTTTTTTGTATTTTTTTTTTGCTTTTTTAATTGTTTTCTCTCGATTTTTAACTAAATTTATTTTTTCTTAGTAAACTTAGTATAATTTATTATATTGGATTTAGGATCCTGGGATTTTTGTTTACTTTTAATTATTTTCAAGGTTACATGATAGGTTTTTCCAATAATTATCTTTGTAGATATATGGATTGGTTTCATAATTTTAATTGTAGTTTGTTGTTTGGTGTTTTATTTTTTGTTTTCATAGTTATTGTTAATCTTTTTGTTAATTCTTATTATTTTAAGAGTCATAATATTGAGTATCAATTTGGTGAGTTTTTATGTAGTTTGTTACCTTTATTTATTTTGGTTTTTCAAATGTTTCCTTCTTTGTCTTTGTTGTATTTTAGTGGTTTGTCTTATTTAGATAGTAGTTTAACTGTTAAAGTTGTTGGTCATCAGTGGTATTGAAGTTATGAGTATAGGGATATTGGTGTTGAGTTTGATTCTTATATGAAGTCTATTGATTCTTTATTGATTGGTGAGCCTCGTTTATTAGAAGTTGATAATCGTTGTGTTGTTCCTTGTGATACTAATATTCGATTTTGTATTACATCGGCTGATGTTATTCATTCTTGATCTCTTCCTTCTTTTTGTATTAAACTTGATGCTATGAGTGGTATTTTAAGTACTGTTACTTGTAGTTTTCCCATGGTTGGTGTTTTTTATGGTCAGTGTTCTGAGATTTGTGGTGCTAATCATAGTTTTATGCCTATTTGTTTGGAGGTTTCTTTGTTGGAAAATTTTAAAGATTGATGTTATTTAATTTCTAGTTAATTTTGAGGTATTAGTATATTTTAGTATTATTCTTTTTCGAGGAGTCGGATTTATACCTTTATTGAATTAGCATAATTTAATGTATTTGTTTTAAGCGCAAAAGATTTTATTCAATTTTACTCTTTTAGTTTATAAAAAATATGACTTTGAAGCAGTTAAGAATCATAGAGTATATTTTTTTTTTATGTATATATTAGTATTGCATACTATGTTAGGATATTTTCAAAGATTTTGATAAATAGAAACAAAGTGTCTAAGGTGTAGTTTTTTTTTTTGTTACAAAAATAATTTTACTACTCTTAGTGTTGATACATCGAACTTTGTGATATCTGTTTTTAATTTTTATATTAGAAAATTATATGTTGTTTTTTTTTTTTGTAGTTTTAATAATTTGAAGTTTTTTTGTTTTAAGTTTTATAACTTTACTACTTTTCTTTTCTTTTTTTCTTTTTAATTATAATTCTTTATAGTTTTTATTATCTAACAATTAGTAAATTAATAAATTATGTTTTTTTTTTTAATATAAATGAATTACTAATTATCTGGTCAAATGTTTATTAAAGACTTAGGATTTATATTAAATCTGTCTTCTGCCCTATGGTTTTTTTAAATGGCAGTCTTAGCGTGAGGACATTAAAGTAGCAAAATAATTTGTGCTTTTATTGGGTTCGAGTATGAATGAAGTTTTGGCTGGTGATATTTTTTTTTTTTTTTGAATTTAATATACATCTAAAAAGAGATGTTTATAATAAAACAAAGATAAGTCTTCGGAAATTTTATTTCTATTAAAAATTTTTTTTTTTAGTAATTTATCTAGGGAAGATTATTATATAATTTTTTTTTACTATTTTTAATTTAAAAAATTACTCCGGAGTTAACAGAAAAACATGCCTTATGTAGTTCTTATATTTTGGTAAGTTTTACATCGATGTTGTATCTTTATTAGCTGAAGAGGAGAAATTTCAGTTTTTTAGACTGTTCTTCTTTTAATAAATAAAACGTGATATTAGTTTAATTCATCGTGAGATAGAATTGTTTATCTTGTTTATTATTTTTTTTTATCGGGATTAGTACGAAAGGAATTTCACTATAATTTTAAATTTTTTAATCTTTTTTTTAATTTTTTTTGTTTATTTTTTTCTTGTCTTAGTTTTCTTGTTTTTGATCCTTTAAAGAGTGCTTTTTTTTTAGTTCTTTCTTTAATTTTTTTGGTTTTTTTTATTTCTTTTGGTTTTTATGTTTGGTTTTCTTATTTTATTTGTTTGATTTTTTTGAGTGGTATTTTTGTTATTATTGTTTATTTTTCTAGTTTTTCTAAATATATTTATGTTAATATTAATTTTTTTCTTGTTCTTTTTGTTTTCTTGTTTTTTTTTTTTTATTCTTTTTTTTTCTTTTTGGATTCTAGTTACTATAATTCTTTAAATTTTTTTTATTATGATTTGTTTTTTTCTTTTATTTTTTGGGTTGTTTTTTGTTTGTTTTTTTTTATAAATTTTATTAGTTTTTTTCTTTGTTTTTCTGGTGCTCTTCGATTGTATTAATTTTGGTTTATTAGTATAATGAGTATATTTGATTTCCAATCAAATGGTTATTAAACTATGCTATTTTAGTTTATATAAAATGTCTAATTTGTAATTAGAAGAATTTTTAGCAACTTTCTAGTTTTTGTTTTTTATAGTACTAATCATAAAGATATTGGTAGTATTTATTTAATTTTTGGTTTATGAGCTGGTATAGTTGGTTCTGCTCTTTCTATAATTATTCGTATTGAGTTAAGTAAGCCTGGTATGTTTATTGGGGATGGTCAATTGTATAATTCTATTTTAACTGCTCATGCTATTTTGATAATTTTTTTTATGGTTATACCTAGTATGATTGGTGGTTTTGGTAATTGAATGGTTCCTTTAATATTAGGTGCACCTGATATAAGTTTTCCTCGATTAAATAATATTAGTTTTTGATTGTTACCTGCTTCTATTTTTTTGGTTTTTTTGGCTTGTTTTGTTGATAATGGTTTAGGTACTAGTTGAACTATTTATCCTCCTTTATCTACTTCAGGTCACCCTGGTTCTAGTGTTGATTTGGCTATTTTCAGTTTACATCTTTCTGGTATTAGTTCTATTTTAGGTGGTATTAATTTTATGTGTACTATTAAAAATTTACGTTCTAGTTCTGTTTCTCTTAATAATATGAGTTTATTTATTTGGACTATTTTTGTTACTGTTTTTTTATTGGTTTTGTCTTTACCTGTTTTAGCTGGTGCTATTACTATGTTGTTAATTGATCGTAATTTTAATGGTTCTTTTTTTGATCCTAGTTTTGGTGGTAATCCTTTGATTTATCAGCATTTGTTTTGGTTTTTTGGTCATCCAGAAGTTTATATTTTAATTTTACCTGCTTTCGGTATTATTAGTCAATGTACTTTGTATTTGACTGGTAAAAAAGAAGTTTTTGGTTATTTGGGTATGGTTTATGCTATTTTAAGTATTGGTTTAATTGGTTGTGTAGTTTGGGCTCATCACATGTATACTGTTGGTATGGATTTTGATTCTCGTGCTTATTTTACTGCTGCTACTATAGTAATTGCTGTTCCTACTGGTGTAAAAGTTTTTAGATGGTTAGCTACTTTTTTTGGTACTATTATAGTTTATCAACCTTTGTTATTTTGAGTTATAGGTTTTATTTTTTTATTTACTATTGGTGGTTTAACTGGTGTTATATTATCTAATTCTAGAATTGACATTATTTTACATGATACTTATTATGTAGTATCTCACTTTCATTATGTTTTAAGTCTTGGTGCTGTTTTTGGTTTGTTTGCAGGTGTTACTTTGTGATGATCTTTTATTACTGGTTTTGTTTTGAATAAAATTTATATGTATTCTGTTTTTTTTTTATTTTTTATTGGAGTTAATATGACTTTTTTTCCTTTACATTTTGCTGGTTTACATGGTTTCCCACGAAAATATGTGGATTATCCAGATGTTTATTCTTTTTGAAATGTTTTATCTTCTTTTGGTTCTCTTATTAGTATTTTTTCTCTTTTTTTTTTTGTTTTTGTTCTATTAGAATCTTTTATTAGTTATCGTGTTTTAGTTGTTGATTACTTTAATGGTGTTAGACCTGAAAATACTAATTTAGGTTATAATTTTTATCATAGTTTCCAAGATGGGGTTTATTTGAGAGTACCTCATAATTAATTGTTTTTATTTTTTATTGGTATTTTTTTCCTTTTTTATAAATTTCGACGTTTTATTTTTGTTATTATTTCTTTTGAATTTTTAATGATGGGAGTTTTTTATTTGTTTTCTTTTTTTTTTGGTTTTTTTTCTTTTTTTTACTTTTTATGTTTTAGTGTTTTTTGTAGTCTTATGGGTGTTGTTTTAATAGTTTATTTTATTAAGTTTTATGGTTGTGATTATGTTTTTTTTTAAAATCACTTATTTTCTAACCCCAATTGAGTGGTTAGCTTAAGTTTAAAGCACCGGATTTTTAATCCGGGGATTAATCTGCTTAAAACTGTTTTTATTTTGATTTGAAATCAAAATTTGGATTTTTCCGCAGTTTTTGTCTTTATTTTTGATTTTTTTTTATTGTTTTTTGTTTTTGTTTTTTGTTTTTGTTTTTTATTTTGTTTTTGTTTTTTGTTCCTTTTTTTAAGTTTTCTTTCTTTTTTTTTGATTTTGGTTTTATTGTTTTTAAGTTTAATTTTTATTTAAATAGTATTGTTTTTTCTTTTGTTTTGATTTTGATTTCTGTTAGTGTTTTTTTTTATAGTCTTTATTATCTTAATATGGAAATTAATTTTTTTTATTATTTTTTTGTTTTGCTTGTTTTTATTTGTAGTATATTTTTTTTGGTTTTTTGTGATAGTGTTTTTTTTGTTTTGCTTGGTTGAGATTTGTTAGGTATTTCTAGTTTTTTTTTAGTTCTTTTTTATAATAATTGGGATAGTTGTAGGGGTTCTATAAATACTGTTTTAACTAATCGTATGGGTGATTTTTTTATTTTTGTTTTTTTTTCTTTGTCTTTTTTTACTTTTTTTAATTTTTTTAGTTTTTCTTATTTTTGTTTTTATTCTTCTTTTTTTCTTGTTTTGGCTGCTTTTACTAAAAGTGCTCAGTTTCCTTTTGGTGGTTGATTGCCTAAAGCAATAAGTGCTCCTACTCCTGTTAGTTCTTTAGTACATAGTAGTACTCTTGTCACTGCTGGTATTGTTTTGATGATTAAATTTAATGTTATTATTATGAGTTCTTTTCTTTTGAAGTTGGTTCTTATTTCTGGTGTTTTTACTATGTTTTTTTCTAGTTTTTGTGCTTTATATGAGAATGATTTGAAGAAGGTTGTTGCTCTTAGTACTTTATCTCAAATGGGTCTTTCTATGGTTTCTTTCGGTTTTGGTTTAAGTTTTCTTTGTTATGTTCATTTATTGAGTCATGCTATTTTTAAGAGTTGTCTTTTTATACAGATTGGTTATTTAATTCATTGTTCTTTTGGTCAACAGGATGGTCGTGGTTATTCTTTTGGTAATTTACCTTATTTTGTTCAGCTTCAGATTTTGATTACTCTTTTTTGTTTGTGTGGTTTGTTTTTTTTGAGTGGTTCTGTTAGTAAAGATTATATTCTTGTTTATTTTTTTTCTAATTATTTTATGTTGTTTTTTTCTTTTTTTTTTTTTATTTCTGTTTTTATTACTTTTTTATATAGTTATCGTATTTGAAGTAGTCTTTTTTTAACTTTTTTTAATTCTTTATATTACAGTTGTAGTAGTTTTTTGTTTTTTTTTATTAGTATTCCTTTGGTTTTTTTTTCTTTATTTTTTATTTGGTGATTGAATCTTAATTTTTTTAGAATTCCTGTTGTTTTTGTTTATATTGATTTTTATTTTTTTTTTTTTTTTATTTTGTTGTTYTTKTTTTTTTATTTTATTGTTTTTAAGTTTTTATCTTTTTCTGTTTATTGTTTTTTGATAGATTATTTTCCTATTTTGTTTACTCGTTTTTTCCATGATTTTAAGTTTTTTGATTTGTTTTTGAATAAGTTAAATTTTACTTTTTTTTCTTTTTTTTCTTTTTCTAGTTTTGTTTCTATGTCTTTTTATTTTAATAAGTTTAATTTTCTAGTTGTTTTTATTTTTCTTATTTTTGTTGTTTTTTAGTTATCTAATTTATTTTTTTAGTTTTTTAAAGTTTTTTTTTTTWTTGWTTTTTTTTTTTTTTTATGATTTTTTTTTTTTGTTTTTTTCTTTTGCTTTTTGTTTTTTTTGTTTTWGTTTTTTTTGTTGGTCTGGTAATTTTTTTTTAATTGATTCTTATTTTTATGTTGCTGTTTGTTTTATGTCTGTTTTTATTTTTTCTTTGGTTTTGGTTTCTGAGCGTCATCGTGTTATTGTTTTTTTTTCTAAGGTTCTTTTGGTTATTTCTTTTTTTTTTTTTTTTTCTTATAGTGTTTTCTATCTGTATGTTTTTTTTGAGCTTTCTATGGTTCCTATTATTATTTTAATTCTTGGTTATGGTTATCAGATTGAGAAGGTTAATTCTTTTTTTTATCTTGTGTTTTATGCTACTTTTTGTAGTGTTCCTTTTCTTTTTGTTTATTTTAGTTTGGATTTTTTTTTTGTTGTTCCTTATTTTGATTGTTTTATTTCTTGGGAAATGGTTTTTATTATTAGTTTGGCTTTTATAATGAAATTTCCAGTTTTTTTTTTACATCTTTGATTACCTAAGGCTCATGTTGAAGCTCCTACTTCTGCTAGTATTTTATTAGCTGGTTTGTTATTGAAGTTTGGTACTGTTGGGTTTGTTCGTATTATAAAGAGTCTTAGTTATTGTCATATTAATTATTGGTTTTTTTTTTCAGTTTTGGGTATGTTTATTTCTTGTTTTGTTTGTGTTTTTCAGAGTGATTTTAAGTCTTTAGCTGCTTATTCTTCCGTTGTTCATATGAATTTTTTGTTGTTTTTTCTTTTGTTTTTTGGTTTATATTCTAAAACTGGTAGTTTTTTAATGATGGTTTCTCATGGTTATACTTCTTCTGTTATGTTTTATTTTATTGGTGAGTTTTATCGTTCTTTAGGTAGTCGAATGATTTATTTTTTAAATAGTTTCATGTCTTCTAGTTTTATTTTTTCTTTCTTGATTTCTTTGGTTTTTTTATCTAATTGTGGTATACCGCCTTCTATTTCTTTTTTTTCTGAGTTTTTTTCTTTTTCTGGTTTTTTTTCTTTGTTTTATAATGTTTTTTTTTTGGTTTTTTTTTATTTTTTTGTTTCTTTTTATTATTGTGTTTATATTATTGTTATTTCTTTTTTGGGTAAGAAGTTTTTTTTTTTTAAGAGTTGATTTTTTTTTTGATCTCTTCCCTTAATTTTTTTTTGTTTTAATGTTTTTGGTTTTTTTTTATTTTTTTAATAGATTTAAGTTAAGTTAAACTATTAGTCTTCAAAACTAAAAATTTTATCTATAAGGTATTTAGTAGGAATTTTCTATATCCAATTGCGGTTTGGAAGTTTTTTTACCTTAACAAATTTTAGGCGAGTCTTCTAAACTTGTTTTGGGTTTTCCCGTTTGTTTTTTAAGTTTTTTCATAATTTCCATGTTTTGAGCTTTTCTACTTATCCTTTTTTTATGTTTATTTCTTTAAGTTCTCTTTTTTCTTCTTTTGTTGTTTTTTTCAAGTTTGGTATTTTTTCTTTTCTTTTTTTTTCTTTTTTTTCTTTTTTAGTTCTTATTTTTTGTTGGTTTAAAGATATTTGTATGGAGGGTCTTTGTGGTTATCATAATTTTTATGTTATAGATGGTTTCAAGTTTGGTTTTGTTTTATTTATTTTTAGGGAGTTTATGTTTTTTTTTAGTGTTTTTTGGTTTTATTTTGATTCTGCTTTGGTTCCTGCTCATGAGATTGGTTGTGGTTGGGGATTTTTTGGTTTGGATAAGATTAATCCTTTTGGAGTTCCTCTTTTGAATACTGTTATTCTTCTCAGTAGTGGTGTTACTGTTACTTGGTCTCATTATTGTCTTTTGAATAATTTTTATTGTTTAGATGGTTTAATTTTGACTATTCTTCTTTCTTTTATTTTTATTTTGGTTCAGTTTTTTGAGTATAAGAGTTCCAGTTTTTCTATTTCTGATGGTGTTTATGGTAGTATTTTTTATTTTTCTACTGGTTTTCATGGTTTTCATGTTATTTTAGGTTCTATTTTTTTGACTTATAATCTTTTTCGTTTTTTATTATATCATTTTAATTATTCTCATCATTTGGGTTATGAGTTTTCTATTTTGTATTGGCATTTTGTAGATGTTGTTTGGTTATTTTTATTTGTTTTTGTTTATTGGTGGGGTTATTAGGTTTTATTTTTACTTTTTGGATTTTTTTAACTTTTTTGATTTTTTTATTTTTGTTTTTATTTTACAGTTTATTTTTTGTCAAAAGGATAGTTTAATTAATGTTTTTTTTAATAAGTTTTTTTCTTTTTTAGTTGTTGTTTTTTCTTATAATTCTTCTTGTTTCATCAGATATATTTTTTCTTCTTTTATTTTTGTTTTTTTGTTGACTTGTTGTTTCGGTGGTTATTTTAGTTATTCTTTTTGTCCTTTGGGTATTATTGAGTTTACTTTTTTTTTTTCTTTTGTTTCTTGATTTTCCACTTTTTTGTTTTTGATTTCTAGTCAGAAGTTTTCTGTTTATATGAAGAAGTCTGGTGATGGTTTTTTTAAGACTTTTTTTTTACTATTTGTTGAGATTATTAGTGAGTTTAGTCGTCCTATTGCTTTAAGTGTTCGTTTGTTTGCTAACATTATAGTTGGTCATGTTATTAGTGCTTGTTTTTATGTTTTTTTTGAGTGTGTTTTTGGTTTTTCTTTTTTAATTGTTTTTGCTATTGTTTTTGAGTGTTTTGTTTTTATTTTGCAGAGTTATATTTTTTCTCGTTTAATTTATTTATATATTAACGAGTAGCTTTTTAGTTTATTTAAAATTTTTACTTGTGGTGTAAAAGAAATTTGAGCTTTGTAAGTTAGTTTAAGTAGAATTTTTGTTTTTGGTGCAAATGGTTATCTTACATTGAGGATTATTTTAATTTAGAATATTTAGCTGTTAACTAAAAGGTTTATCTTCATAAGAGTTTAGTTTATATTTAAAATATTAAATTGTAAATTTAAAGTTTTTTACTCTTGCAGTAATTAGTTTAATTAAAATATAACATTTGGATTGTTAAGTTTTTTTACTGATTTTTCTTTTATTTTTTTGTTATTTTTGTTTTTTTTTTAAATTGTTTTATTTGTAATATTATTTTTTGATGGAGTGTTTTTTTTTTAATGACTCTTGTTTTTGTTTTTTTAAATTTTAATAATTCTTATTCTTCTATTAATTATTTTATTTTTCAGGAGTTTCTTGGTTTACTTTTTGTTTTTTTTTCTTTTGGTGTTTTTCAATTTTTTATTATTTTATTAAAGGTTGGTGTTTCTCCTTTTCATTTTTGGTGTTTAAATATTTTTAATGGTCTTAGAGGTTTTAGTACTTTTTGATTTCTTACTTTCCAAAAGTTACCCTACTTTCCTGTTTTTTCTTTTATTTTTGATTATAGTTTTTTTTTTTTTCTTGTTTTTGGTATTATTTTTTGTTATTTCAATCTTTTTTTTTGTAAATCTTTTAAGAGTATAGTTTTTATTTCTTCTGTTGAGTCTTTTAATTGGTTGTTGATTTCTCTTCTTTCTTCTTTGTTTTCTGGTTTTTTTTTGTTTCTTTATTATGTTTTTGTTATGTTTTTTTTGTTGGATTACAGTTCTGCTAAGGGTTATGATTTTTATAATTGGGAATTGGTTTTTCTTTTTATAAATTTTCCTATGACTATTACTTTTTTTATTAAAATTTTTTCTATTATTTTTTTTTTAAATATTAGTTCTTTTTATCTATTGTTTGTTTTATTTTTAATGGTTTTTTCTGTTTTTGGTTTTGGTTTTTGGTTTTTTAATGTTGGCTTAAAATTTAGTTATTATGGTTTTTATAATTTTAGTTTTTTTTATTTTATTTTTTTTCCTTTGATGTTTTTTTGTCTTTTTTAAAAGAGTTTTAGTTTATATAGAATTTATCACTTACAATGATGGGGTTTAAACTCTTACCAATTTAGTAAAATTTTATTATATTGCTTTGATATGGCAAAGTTCTTTTTGATTTGGTATTTTTTGTTTTATTTTTAGTAGCTCTTTTTTCTTTTTTATTTGCTTTTTTTTTTTATTTGTTTGTTTATTTTGCTTCTTTTTTTGATTTTTATTTTTGTAAGTCTTCTTCTTTTGAGAGTGGTTTTATGAGTGTTGGTTTAATTCAGAATTCTTTTAGAATTCACTTTTTTGTTATTATAATTATGTTTGTTGTTTTTGATTTGGAGATTGTTATTTTTATTGGTATTCTTATTTCTGATTTAAATTCTTTTGTTTGTTTTTTTTTTTTGTTTTTTTTTTTGTTCTTGTTTTTTTATATGGAGTGGTATTATGGTAAGCTTGTTTGAAATTTTTAATAGTAAAAAACTTTATTATAATTTAGTATATCTCGTTGTCGTTGAGAAGGTTTTAAGTTTTATCTTATTATTGTATTTTTTTTTTTTCTTGTTTTTAGTATCAAAAGCCAGTTGGGGTTTTGATATATTATATATTATATATTATAAAAATAATATAAATATAATATATTTATTAATTATATTTATATATAAATAATTATATTTATATATATAAATAATTATATTTATATTATTTTTATTATGTATGTATATATATTTATATTGATATTAATTAGTTAATATCATATCCTTTATTTGAGATAATTATTTGAGGAAAATTTTATTAATTAGGTAAACTTGTTTCGTTTAAGCTGATGAACTTTGGACTTTTTTAAGTCTCAAAAGTTTCAGGAAAACAAGTTTACCTAATTAATGGTTTTATTTTAATTGAAATTATATGTCTATAAGTTCGATTAAAATAAAATTTTGTAGTATGATNNNNNNNNNNNNNNNNNNNNNNNNNNNNNNNNNNNNN
>China_Human_Cn-441 - f
GTCGTTTATTTTTCGATTTTTTTATTTATGATTTTGTTGGTTTTTTTTGTTGTTTTTTTTGTTATACAGAGTGTTGCTTTTATTACTTTATATGAGCGTCATTTGTTGGGTCTTAGTCAATCTCGACTTGGTCCTACAAAGGTAGGTTTTTTTGGTGTTTTTCAGGCTATTGTAGATGGAATTAAGCTTTTAAGTAAAGAACAATTTTTACCCTATAATTCTTCTTATTTTTTTTTTTTGTTTATTCCTTCTGTTTCTTTTTGTTTGATATATTTGGAGTGGTTTGTTCTTCCTTTTTTTTTTGATTTTTTTACTTTTAATTATTCTGTTTTGTTTTTTCTTTGTTTGATTGGTTTTTCTGTTTATACTACTTTAATTTCTGGAATTGTTTCCAAATCTAAGTATTCTATAATTGGTTCTATTCGTGCTAGTAGTCAGAGTATTTCTTATGAGATTTCTTTTACCTTTTTTGTTTTCTGTGTTGTTCTTCATGTTGGTGTTTTTAGTTTTTTTAGTTTTTTTAGTTTTAGTATAGTTGTTCTTTTTTTTCCTTTTCTTGTTATGATTATTGGTGAGCTTAATCGTGCTCCTTTTGATTTTTCTGAGGGTGAGAGTGAACTTGTTAGTGGTTATAATATTGAATATTCTAGTGTTGCTTTTGTTCTTTTGTTTTTGAGTGAGTATGGTGTTCTGATTTTTTTTTGTGTTCTTTTTTCTTTTTTATTTTTTGGTGGTTCTGTTTTTATGTCTTTTTTTATTTTTTCTCTTTTGATTTTTATTCGTAGTTCTTTCCCTCGTTATCGTTATGATTTAATGATAGGTTTTTTTTGATTTGTTATGTTACCTATTTCTATGATTTTATTTTTATTTTTTTGTTTGTTATTTTTTTAGGGATTTAGTTTATATTAAAATGTTTGTTTTGCATACAAAAGAATTTTTTCTCTGGATTTTTTTTTTTAGTTTATAGATTTGATTATGGTCATTGTAATGATAAAATGGTGTTATATAATTTTTAATCACTTGAGTGGACAATGTTTTTCTATCCCGGCAATGTATTGCTTGTATAAACTCAGTACCAGAATAATCGGATAGACTGAGTAAGCTTATACCCTAAATGTGTTTTGGCCATGGTTTTTTTTTTGATTTTTTTACAACTGTTTAGTGCAATGTGCAGTTTTTTTTTGTTGTTTTGTCTTGGTCAATAAGATTAGATAAATGACCTGGATTAGTACCCAGTTAATCTAAATTTAAAAGTTGCAGGAGTAAAGTAATATTTAAACTGTAATAATATTGGCGGATTTTTTAATTATCTTTGGAGGTTGAGCTGTAATTGAGAACCCTCATTATCAGCTTTGATTTTTGTCGCATGTATGATCGTTTATGTCCTTCTTAAAGAGGTGCATTAAAGATTATTTGGTGTTTAATCAATGATATCTATTAAAACAGATAAATACCTGGTATATATCAAAGTTTTCGTTTGACCTACAATATCTTATGTTTCGGATAAGGGGGAGAGATTTTCCTTTGAAGTTGTAAAAGACAGTAAATGCTTTTTAATGTAGCATTGAAGTATTTAGAGAAATCGTACAAATCATCCATCAATTGCCCACAGGGGAGTAAGTTGTAGTAAAGTAGGTGTAGGGGAATCTGTACCTAGTTTAAGTTGGTTATATTTTAATAATTTGGTTTTTTTCCAAGTGTTTTTTCCTTCTTTAATAAGTTAGTATATTTTAGTACATTGGGTTCATATCCTAAAGGAGAATTTTCACTTATTTTTTATTGTTTTTTTTATTTAATTTTTTCTTTTTTAAGGGGGTATGTTTNAGGTTTTTGGGAGTTATTAGTATAAGAAGTATTTTTAATTGCAAATTAAAAGGTTAATAGCTTTTTTTATTCTTTTAAGTTTTTAAATGTTCCTGTTAGTTTTTCTTTATCTGTTTTTTGAAATTTTGGTAGTATTTTGGGTATGGTTCTTTTTTTCCAGATTTTTAGTGGTTTATTTTTATCTTTTTATTATGTTGCTGATGGTTTTAATTCTTTTTCTAGTGTTCAGTATATTATAAGTGATGTTAATTTTGGTTGGGTTTTTCGTATTTTGCATTTTAATGGTGCTAGTTTATTTTTTTTTTTTTTGTATTTACATTTTTTTAAGGGTCTTTTTTTTTGTAGTTATCGTTTGTCTGGTACTTGAATTATTGGTTTAACTATTTTTTTTTTTGTTATAATGGAGGCTTTTATAGGTTATGTTTTAGTTTGGGCTCAGATAAGTTTTTGAGCTTCTGTTGTTATTACTAGTCTTTTAAGTGTTATTCCTTATTTTGGTTTTTCTATTGTTTATTGAATTTGGAGTGGTTTTTCTGTTGTTAATTCTACTCTTAAGTTTTTTTTTGTTATTCATTTTTTAATGCCTTGATTGGTTTTTCTTTTAGTTTTTGTTCATTTATTTTTTTTACATTCTACTGGTAGGACTTCTGTTTTATATTGTCATGGTGATTATGATAAAATTAGTTTTTTTCCCTACTATTTTTATAAAGATTCTTATAATTTGGTTGTTTTTTTTCTTTTTTTTATTTTTTCTTTTTTTTTTCCTTTTTTGCTTGGTGATCCTGAGATGTTTGTTGAGTCTGACCCAATGGTTAGACCTGTACATATTGTTCCTGAGTGATATTTCTTATTTGCTTATGCTATTTTGCGTGCTATTCCTAATAAAGTTTTAGGAGTTTTTTTTCTTGTTTTTAGTATTTTTGTTTTTTATTTTTATGTTTTTTTTAATAATTATTATAGTGTTCTTGATAATTTGAATTTTTTTTTGGTTGTTTTTTTTATTTTGGTTTCTGTTTTTTTAAGTTGATTAGGTCAGTGTCATGTTGAGTATCCTTTTATTGATTTGAGAGTTGTTTTTTCTTTTTTGTATTTTTTTTTTGCTTTTTTAATTGTTTTCTCTCGATTTTTAACTAAATTTATTTTTTCTTAGTAAACTTAGTATAATTTATTATATTGGATTTAGGATCCTGGGATTTTTGTTTACTTTTAATTATTTTCAAGGTTACATGATAGGTTTTTCCAATAATTATCTTTGTAGATATATGGATTGGTTTCATAATTTTAATTGTAGTTTGTTGTTTGGTGTTTTATTTTTTGTTTTCATAGTTATTGTTAATCTTTTTGTTAATTCTTATTATTTTAAGAGTCATAATATTGAGTATCAATTTGGTGAGTTTTTATGTAGTTTGTTACCTTTATTTATTTTGGTTTTTCAAATGTTTCCTTCTTTGTCTTTGTTGTATTTTAGTGGTTTGTCTTATTTAGATAGTAGTTTAACTGTTAAAGTTGTTGGTCATCAGTGGTATTGAAGTTATGAGTATAGGGATATTGGTGTTGAGTTTGATTCTTATATGAAGTCTATTGATTCTTTATTGATTGGTGAGCCTCGTTTATTAGAAGTTGATAATCGTTGTGTTGTTCCTTGTGATACTAATATTCGATTTTGTATTACATCGGCTGATGTTATTCATTCTTGATCTCTTCCTTCTTTTTGTATTAAACTTGATGCTATGAGTGGTATTTTAAGTACTGTTACTTGTAGTTTTCCCATGGTTGGTGTTTTTTATGGTCAGTGTTCTGAGATTTGTGGTGCTAATCATAGTTTTATGCCTATTTGTTTGGAGGTTTCTTTGTTGGAAAATTTTAAAGATTGATGTTATTTAATTTCTAGTTAATTTTGAGGTATTAGTATATTTTAGTATTATTCTTTTTCGAGGAGTCGGATTTATACCTTTATTGAATTAGCATAATTTAATGTATTTGTTTTAAGCGCAAAAGATTTTATTCAATTTTACTCTTTTAGTTTATAAAAAATATGACTTTGAAGCAGTTAAGAATCATAGAGTATATTTTTTTTTTATGTATATATTAGTATTGCATACTATGTTAGGATATTTTCAAAGATTTTGATAAATAGAAACAAAGTGTCTAAGGTGTAGTTTTTTTTTTTGTTACAAAAATAATTTTACTACTCTTAGTGTTGATACATCGAACTTTGTGATATCTGTTTTTAATTTTTATATTAGAAAATTATATGTTGTTTTTTTTTTTTGTAGTTTTAATAATTTGAAGTTTTTTTGTTTTAAGTTTTATAACTTTACTACTTTTCTTTTCTTTTTTTCTTTTTAATTATAATTCTTTATAGTTTTTATTATCTAACAATTAGTAAATTAATAAATTATGTTTTTTTTTTTAATATAAATGAATTACTAATTATCTGGTCAAATGTTTATTAAAGACTTAGGATTTATATTAAATCTGTCTTCTGCCCTATGGTTTTTTTAAATGGCAGTCTTAGCGTGAGGACATTAAAGTAGCAAAATAATTTGTGCTTTTATTGGGTTCGAGTATGAATGAAGTTTTGGCTGGTGATATTTTTTTTTTTTTTTGAATTTAATATACATCTAAAAAGAGATGTTTATAATAAAACAAAGATAAGTCTTCGGAAATTTTATTTCTATTAAAAATTTTTTTTTTTAGTAATTTATCTAGGGAAGATTATTATATAATTTTTTTTTACTATTTTTAATTTAAAAAATTACTCCGGAGTTAACAGAAAAACATGCCTTATGTAGTTCTTATATTTTGGTAAGTTTTACATCGATGTTGTATCTTTATTAGCTGAAGAGGAGAAATTTCAGTTTTTTAGACTGTTCTTCTTTTAATAAATAAAACGTGATATTAGTTTAATTCATCGTGAGATAGAATTGTTTATCTTGTTTATTATTTTTTTTTATCGGGATTAGTACGAAAGGAATTTCACTATAATTTTAAATTTTTTAATCTTTTTTTTAATTTTTTTTGTTTATTTTTTTCTTGTCTTAGTTTTCTTGTTTTTGATCCTTTAAAGAGTGCTTTTTTTTTAGTTCTTTCTTTAATTTTTTTGGTTTTTTTTATTTCTTTTGGTTTTTATGTTTGGTTTTCTTATTTTATTTGTTTGATTTTTTTGAGTGGTATTTTTGTTATCATTGTTTATTTTTCTAGTTTTTCTAAATATATTTATGTTAATATTAATTTTTTTCTTGTTCTTTTTGTTTTCTTGTTTTTTTTTTTTTATTCTTTTTTTTTCTTTTTGGATTCTAGTTACTATAATTCTTTAAATTTTTTTTATTATGATTTGTTTTTTTCTTTTATTTTTTGGGTTGTTTTTTGTTTGTTTTTTTTTATAAATTTTATTAGTTTTTTTCTTTGTTTTTCTGGTGCTCTTCGATTGTATTAATTTTGGTTTATTAGTATAATGAGTATATTTGATTTCCAATCAAATGGTTATTAAACTATGCTATTTTAGTTTATATAAAATGTCTAATTTGTAATTAGAAGAATTTTTAGCAACTTTCTAGTTTTTGTTTTTTATAGTACTAATCATAAAGATATTGGTAGTATTTATTTAATTTTTGGTTTATGAGCTGGTATAGTTGGTTCTGCTCTTTCTATAATTATTCGTATTGAGTTAAGTAAGCCTGGTATGTTTATTGGGGATGGTCAATTGTATAATTCTATTTTAACTGCTCATGCTATTTTGATAATTTTTTTTATGGTTATACCTAGTATGATTGGTGGTTTTGGTAATTGAATGGTTCCTTTAATATTAGGTGCACCTGATATAAGTTTTCCTCGATTAAATAATATTAGTTTTTGATTGTTACCTGCTTCTATTTTTTTGGTTTTTTTGGCTTGTTTTGTTGATAATGGTTTAGGTACTAGTTGAACTATTTATCCTCCTTTATCTACTTCAGGTCACCCTGGTTCTAGTGTTGATTTGGCTATTTTCAGTTTACATCTTTCTGGTATTAGTTCTATTTTAGGTGGTATTAATTTTATGTGTACTATTAAAAATTTACGTTCTAGTTCTGTTTCTCTTAATAATATGAGTTTATTTATTTGGACTATTTTTGTTACTGTTTTTTTATTGGTTTTGTCTTTACCTGTTTTGGCTGGTGCTATTACTATGTTGTTAATTGATCGTAATTTTAATGGTTCTTTTTTTGATCCTAGTTTTGGTGGTAATCCTTTGATTTATCAGCATTTGTTTTGGTTTTTTGGTCATCCAGAAGTTTATATTTTAATTTTACCTGCTTTCGGTATTATTAGTCAATGTACTTTGTATTTGACTGGTAAAAAAGAAGTTTTTGGTTATTTGGGTATGGTTTATGCTATTTTAAGTATTGGTTTAATTGGTTGTGTAGTTTGGGCTCATCACATGTATACTGTTGGTATGGATTTTGATTCTCGTGCTTATTTTACTGCTGCTACTATAGTAATTGCTGTTCCTACTGGTGTAAAAGTTTTTAGATGGTTAGCTACTTTTTTTGGTACTGTTATAGTTTATCAACCTTTGTTATTTTGAGTTATAGGTTTTATTTTTTTATTTACTATTGGTGGTTTAACTGGTGTTATATTATCTAATTCTAGAATTGACATTATTTTACATGATACTTATTATGTAGTATCTCACTTTCATTATGTTTTAAGTCTTGGTGCTGTTTTTGGTTTGTTTGCAGGTGTTACTTTGTGATGATCTTTTATTACTGGTTTTGTTTTGAATAAAATTTATATGTATTCTGTTTTTTTTTTATTTTTTATTGGAGTTAATATGACTTTTTTTCCTTTACATTTTGCTGGTTTACATGGTTTCCCACGAAAATATGTGGATTATCCAGATGTTTATTCTTTTTGAAATGTTTTATCTTCTTTTGGTTCTCTTATTAGTATTTTTTCTCTTTTTTTTTTTGTTTTTGTTCTATTAGAATCTTTTATTAGTTATCGTGTTTTAGTTGTTGATTACTTTAATGGTGTTAGACCTGAAAATACTAATTTAGGTTATAATTTTTATCATAGTTTCCAAGATGGGGTTTATTTGAGAGTACCTCATAATTAATTGTTTTTATTTTTTATTGGTATTTTTTTCCTTTTTTATAAATTTCGACGTTTTATTTTTGTTATTATTTCTTTTGAATTTTTAATGATGGGAGTTTTTTATTTGTTTTCTTTTTTTTTTGGTTTTTTTTCTTTTTTTTACTTTTTATGTTTTAGTGTTTTTTGTAGTCTTATGGGTGTTGTTTTAATAGTTTATTTTATTAAGTTTTATGGTTGTGATTATGTTTTTTTTTAAAATCACTTANTATCTAACCCCAATTGAGTGGTTAGCTTAAGTTTAAAGCACCGGATTTTTAATCCGGGGATTAATCTGCTTAAAACTGTTTTTATTTTGATTTGAAATCAAAATTTGGATTTTTCCGCAGTTTTTGTCTTTATTTTTGATTTTTTTTTATTGTTTTTTGTTTTTGTTTTTTGTTTTTGTTTTTTATTTTGTTTTTGTTTTTTGTTCCTTTTTTTAAGTTTTCTTTCTTTTTTTTTGATTTTGGTTTTATTGTTTTTAAGTTTAATTTTTATTTAAATAGTATTGTTTTTTCTTTTGTTTTGATTTTGATTTCTGTTAGTGTTTTTTTTTATAGTCTTTATTATCTTAATATGGAAATTAATTTTTTTTATTATTTTTTTGTTTTGCTTGTTTTTATTTGTAGTATATTTTTTTTGGTTTTTTGTGATAGTGTTTTTTTTGTTTTGCTTGGTTGAGATTTGTTAGGTATTTCTAGTTTTTTTTTAGTTCTTTTTTATAATAATTGGGATAGTTGTAGGGGTTCTATAAATACTGTTTTAACTAATCGTATGGGTGATTTTTTTATTTTTGTTTTTTTTTCTTTGTCTTTTTTTACTTTTTTTAATTTTTTTAGTTTTTCTTATTTTTGTTTTTATTCTTCTTTTTTTCTTGTTTTGGCTGCTTTTACTAAAAGTGCTCAGTTTCCTTTTGGTGGTTGATTGCCTAAGGCAATAAGTGCTCCTACTCCTGTTAGTTCTTTAGTACATAGTAGTACTCTTGTCACTGCTGGTATTGTTTTGATGATTAAATTTAATGTTATTATTATGAGTTCTTTTCTTTTGAAGTTGGTTCTTATTTCTGGTGTTTTTACTATGTTTTTTTCTAGTTTTTGTGCTTTATATGAGAATGATTTGAAGAAGGTTGTTGCTCTTAGTACTTTATCTCAAATGGGTCTTTCTATGGTTTCTTTCGGTTTTGGTTTAAGTTTTCTTTGTTATGTTCATTTATTGAGTCATGCTATTTTTAAGAGTTGTCTTTTTATACAGATTGGTTATTTAATTCATTGTTCTTTTGGTCAACAGGATGGTCGTGGTTATTCTTTTGGTAATTTACCTTATTTTGTTCAGCTTCAGATTTTGATTACTCTTTTTTGTTTGTGTGGTTTGTTTTTTTTGAGTGGTTCTGTTAGTAAAGATTATATTCTTGTTTATTTTTTTTCTAATTATTTTATGTTKTTTTTTTCTTTTTTTTTTTTTATTTCTGTTTTTATTACTTTTTTATATAGTTATCGTATTTGAAGTAGTCTTTTTTTAACTTTTTTTAATTCTTTATATTACAGTTGTAGTAGTTTTTTGTTTTTTTTTATTAGTATTCCTTTGGTTTTTTTTTCTTTATTTTTTATTTGGTGGTTGAATCTTAATTTTTTTAGAATTCCTGTTGTTTTTGTTTATATTGATTTTTATTTTTTTTTTTTTTTTATTTTGTTGTTYTTKTTTTTTTATTTTATTGTTTTTAAGTTTTTATCTTTTTCTGTTTATTGTTTTTTGGTAGATTATTTTCCTATTTTGTTTACTCGTTTTTTCCATGATTTTAAGTTTTTTGATTTGTTTTTGAATAAGTTAAATTTTACTTTTTTTTCTTTTTTTTCTTTTTCTAGTTTTGTTTCTATGTCTTTTTATTTTAATAAGTTTAATTTTTTAGTTGTTTTTATTTTTCTTATTTTTGTTGTTTTTTAGGTATCTAATTTATTTTTTTAGTTTTTTAAAGTTTTTTTTTTTWTTGATTTTTTTTTTTTTTTWTGWTTTTTTTTTTTTGTTTTTTTCTTTTGCTTTTTGTTTTTTTTGTTTTAGTTTTTTTTGTTGGTCTGGTAATTTTTTTTTAATTGATTCTTATTTTTATGTTGCTGTTTGTTTTATGTCTGTTTTTATTTTTTCTTTGGTTTTGGTTTCTGAGCGTCATCGTGTTATTGTTTTTTTTTCTAAGGTTCTTTTGGTTATTTCTTTTTTTTTTTTTTTTTCTTATAGTGTTTTCTATCTGTATGTTTTTTTTGAGCTTTCTATGGTTCCTATTATTATTTTAATTCTTGGTTATGGTTATCAGATTGAGAAGGTTAATTCTTTTTTTTATCTTGTATTTTATGCTACTTTTTGTAGTGTTCCTTTTCTTTTTGTTTATTTTAGTTTGGATTTTTTTTTTGTTGTTCCTTATTTTGATTGTTTTATTTCTTGGGAAATGGTTTTTATTATTAGTTTGGCTTTTATAATGAAATTTCCAGTTTTTTTTTTACATCTTTGATTACCTAAGGCTCATGTTGAAGCTCCTACTTCTGCTAGTATTTTATTAGCTGGTTTGTTATTGAAGTTTGGTACTGTTGGGTTTGTTCGTATTATAAAGAGTCTTAGTTATTGTCATATTAATTATTGGTTTTTTTTTTCAGTTTTGGGTATGTTTATTTCTTGTTTTGTTTGTGTTTTTCAGAGTGATTTTAAGTCTTTAGCTGCTTATTCTTCCGTTGTTCATATGAATTTTTTGTTGTTTTTTCTTTTGTTTTTTGGTTTATATTCTAAAACTGGTAGTTTTTTAATGATGGTTTCTCATGGTTATACTTCTTCTGTTATGTTTTATTTTATTGGTGAGTTTTATCGTTCTTTAGGTAGTCGAATGATTTATTTTTTAAATAGTTTCATGTCTTCTAGTTTTATTTTTTCTTTCTTGATTTCTTTGGTTTTTTTATCTAATTGTGGTATACCGCCTTCTATTTCTTTTTTTTCTGAGTTTTTTTCTTTTTCTGGTTTTTTTTCTTTGTTTTATAATGTTTTTTTTTTGGTTTTTTTTTATTTTTTTGTTTCTTTTTATTATTGTGTTTATATTATTGTTATTTCTTTTTTGGGTAAGAAGTTTTTTTTTTTTAAGAGTTGATTTTTTTTTTGATCTCTTCCCTTAATTTTTTTTTGTTTTAATGTTTTTGGTTTTTTTTTATTTTTTTAATAGATTTAAGTTAAGTTAAACTATTAGTCTTCAAAACTAAAAATTTTATCTATAAGGTATTTAGTAGGAGTTTTCTATATCCAATTGCGGTTTGGAAGTTTTTTTACCTTAACAAATTTTAGGCGAGTCTTCTAAACTTGTTTTGGGTTTTCCCGTTTGTTTTTTAAGTTTTTTCATAATTTCCATGTTTTGAGCTTTTCTACTTATCCTTTTTTTATGTTTATTTCTTTAAGTTCTCTTTTTTCTTCTTTTGTTGTTTTTTTCAAGTTTGGTATTTTTTCTTTTCTTTTTTTTTCTTTTTTTTCTTTTTTAGTTCTTATTTTTTGTTGGTTTAAAGATATTTGTATGGAGGGTCTTTGTGGTTATCATAATTTTTATGTTATAGATGGTTTCAAGTTTGGTTTTGTTTTATTTATTTTTAGGGAGTTTATGTTTTTTTTTAGTGTTTTTTGGTTTTATTTTGATTCTGCTTTGGTTCCTGCTCATGAGATTGGTTGTGGTTGGGGATTTTTTGGTTTGGATAAGATTAATCCTTTTGGAGTTCCTCTTTTGAATACTGTTATTCTTCTCAGTAGTGGTGTTACTGTTACTTGGTCTCATTATTGTCTTTTGAATAATTTTTATTGTTTAGATGGTTTAATTTTGACTATTCTTCTTTCTTTTATTTTTATTTTGGTTCAGTTTTTTGAGTATAAGAGTTCCAGTTTTTCTATTTCTGATGGTGTTTATGGTAGTATTTTTTATTTTTCTACTGGTTTTCATGGTTTTCATGTTATTTTAGGTTCTATTTTTTTGACTTATAATCTTTTTCGTTTTTTATTATATCATTTTAATTATTCTCATCATTTGGGTTATGAGTTTTCTATTTTGTATTGGCATTTTGTAGATGTTGTTTGGTTATTTTTATTTGTTTTTGTTTATTGGTGGGGTTATTAGGTTTTATTTTTACTTTTTGGATTTTTTTAACTTTTTTGATTTTTTTATTTTTGTTTTTATTTTACAGTTTATTTTTTGTCAAAAGGATAGTTTAATTAATGTTTTTTTTAATAAGTTTTTTTCTTTTTTAGTTGTTGTTTTTTCTTATAATTCTTCTTGTTTCATCAGATATATTTTTTCTTCTTTTATTTTTGTTTTTTTGTTGACTTGTTGTTTCGGTGGTTATTTTAGTTATTCTTTTTGTCCTTTGGGTATTATTGAGTTTACTTTTTTTTTTTCTTTTGTTTCTTGATTTTCCACTTTTTTGTTTTTGATTTCTAGTCAGAAGTTTTCTGTTTATATGAAGAAGTCTGGTGATGGTTTTTTTAAGACTTTTTTTTTACTATTTGTTGAGATTATTAGTGAGTTTAGTCGTCCTATTGCTTTAAGTGTTCGTTTGTTTGCTAACATTATAGTTGGTCATGTTATTAGTGCTTGTTTTTATGTTTTTTTTGAGTGTGTTTTTGGTTTTTCTTTTTTAATTGTTTTTGCTATTGTTTTTGAGTGTTTTGTTTTTATTTTGCAGAGTTATATTTTTTCTCGTTTAATTTATTTATATATTAACGAGTAGCTTTTTAGTTTATTTAAAATTTTTACTTGTGGTGTAAAAGAAATTTGAGCTTTGTAAGTTAGTTTAAGTAGAATTTTTGTTTTTGGTGCAAATGGTTATCTTACATTGAGGATTATTTTAATTTAGAATATTTAGCTGTTAACTAAAAGGTTTATCTTCATAAGAGTTTAGTTTATATTTAAAATATTAAATTGTAAATTTAAAGTTTTTTACTCTTGCAGTAATTAGTTTAATTAAAATATAACATTTGGATTGTTAAGTTTTTTTACTGATTTTTCTTTTATTTTTTTGTTATTTTTGTTTTTTTTTTAAATTGTTTTATTTGTAATATTATTTTTTGATGGAGTGTTTTTTTTTTAATGACTCTTGTTTTTGTTTTTTTAAATTTTAATAATTCTTATTCTTCTATTAATTATTTTATTTTTCAGGAGTTTCTTGGTTTACTTTTTGTTTTTTTTTCTTTTGGTGTTTTTCAATTTTTTATTATTTTATTAAAGGTTGGTGTTTCTCCTTTTCATTTTTGGTGTTTAAATATTTTTAATGGTCTTAGAGGTTTTAGTACTTTTTGATTTCTTACTTTCCAGAAGTTACCCTATTTTCCTGTTTTTTCTTTTATTTTTGATTATAGTTTTTTTTTTTTTCTTGTTTTTGGTATTATTTTTTGTTATTTCAATCTTTTTTTTTGTAAATCTTTTAAGAGTATAGTTTTTATTTCTTCTGTTGAGTCTTTTAATTGGTTGTTGATTTCTCTTCTTTCTTCTTTGTTTTCTGGTTTTTTTTTGTTTCTTTATTATGTTTTTGTTATGTTTTTTTTGTTGGATTACAGTTCTGCTAAGGGTTATGATTTTTATAATTGGGAATTGGTTTTTCTTTTTATAAATTTTCCTATGACTATTACTTTTTTTATTAAAATTTTTTCTATTATTTTTTTTTTAAATATTAGTTCTTTTTATCTATTGTTTGTTTTATTTTTAATGGTTTTTTCTGTTTTTGGTTTTGGTTTTTGGTTTTTTAATGTTGGCTTAAAATTTAGTTATTATGGTTTTTATAATTTTAGTTTTTTTTATTTTATTTTTTTTCCTTTGATGTTTTTTTGTCTTTTTTAAAAGAGTTTTAGTTTATATAGAATTTATCACTTACAATGATGGGGTTTAAACTCTTACCAATTTAGTAAAATTTTATTATATTGCTTTGATATGGCAAAGTTCTTTTTGATTTGGTATTTTTTGTTTTATTTTTAGTAGCTCTTTTTTCTTTTTTATTTGCTTTTTTTTTTTATTTGTTTGTTTATTTTGCTTCTTTTTTTGATTTTTATTTTTGTAAGTCTTCTTCTTTTGAGAGTGGTTTTATGAGTGTTGGTTTAATTCAGAATTCTTTTAGAATTCACTTTTTTGTTATTATAATTATGTTTGTTGTTTTTGATTTGGAGATTGTTATTTTTATTGGTATTCTTATTTCTGATTTAAATTCTTTTGTTTGTTTTTTTTTTTTGTTTTTTTTTTTGTTCTTGTTTTTTTATATGGAGTGGTATTATGGTAAGCTTGTTTGAAATTTTTAATAGTAAAAAACTTTATTATAATTTAGTATATCTCGTTGTCGTTGAGAAGGTTTTAAGTTTTATCTTATTATTGTRTTTTTTTTTTTTCTTGTTTTTAGTATCAAAAGCCAGTTGGGGTTTTGATATATTATATATTATATATTATAAAAATAATATAAATATAATATATTTATTAATTATATTTATATATAAATAATTATATTTATATATATAAATAATTATATTTATATTATTTTTATTWTGTATRTATRTATATWTATATTGATATTAATTAGTTAATATCATATCCYTTATTTGGGATAATTATTTGAGGAAAATTTTATTAATTAGGTAAACTTGTTTCGTTTAAGCTGATAAACTTTGGACTTTTTTAAGTCTCAAAAGTTTCAGGAAAACAAGTTTACCTAATTAATGGTTTTATTTTAATTGAAATTATATGTCTATAAGTTCGATTAAAATAAAATTTTGTAGTATGATNNNNNNNNNNNNNNNNNNNNNNNNNNNNNNNNNNNNN
>China_Human_Cn-567 - f
GTCGTTTATTTTTCGATTTTTTTATTTATGATTTTGTTGGTTTTTTTTGTTGTTTTTTTTGTTATACAGAGTRTTGCTTTTATTACTTTATATGAGCGTCATTTGTTGGGTCTTAGTCAATCTCGACTTGGTCCTACAAAGGTAGGTTTTTTTGGTGTTTTTCAGGCTATTGTAGATGGARTTAAGCTTTTAAGTAAAGAACAATTTTTACCYTATAATTCTTCTTATTTYTTTTTTTTGTTTATTCCTTCTGTTTCTTTTTGTTTGATATATTTGGAGTGGTTTGTTCTTCCTTTTTTTTTTGATTTTTTTACTTTTAATTATTCTGTTTTGTTTTTTCTTTGTTTRATTGGTTTTTCTGTTTATRCTACTTTAATTTCTGGAATTGTTTCYAAATCTAAGTATTCTATAATTGGTTCTATTCGTKCTAGTAGTCAGAGTATTTCTTATGAGATTTCTTTTACYTTTTTTGTTTTCTGTRTTGTTCTTCATGTTGGTGTTTTTAGTTTTTTTAGTTTTTTTAGTTTTAGTATAGTTGTTCTTTTTTTTCCTTTTCTTRTTATGATTATTGGTGAGCTTAATCGTGCTCCTTTTGATTTTTCTGAGGGTGAGAGTGAACTTGTTAGTGGTTATAATATTGAATATTCTAGTGTTGCTTTTGTTCTTTTGTTTTTGAGTGAGTATGGTGTTYTGATTTTTTTTTGTGTTCTTTTTTCTTTTTTATTTTTTGGTGGTTCTRTTTTTATGTCTTTTTTTATTTTTTCTCTTTTGATTTTTATTCGTAGTTCTTTCCCTCGTTATCGTTATGATTTAATGATAGGTTTTTTTTGATTTGTTATGTTACCTATTTCTATGATTTTRTTTTTRTTTTTTTGTTTGTTATTTTTTTAGGGATTTAGTTTATATTAAAATGTTTGTTTTGCATACAAAAGAATTTTTTCTCTGGRTTTTTTTTTTTAGTTTATAGATTTGATTATGGTCATTGTAATGATAAAATGGTGTTATATAATTTTTAATCACTTGAGTGGACAATGTTTTTCTATCCCGGCAATGTATTGCTTGTATAAACTCAGTACCAGAATAATCGGATAGACTGAGTAAGCTTATACCCTAAATGTGTTTTGGCCATGGTTTTTTTTTTGATTTTTTTACAACTGTTTAGTGCAATGTGCAGTTTTTTTTTGTTGTTTTATCTTGGTCAATAAGATTAGATAAATGACCTGGATTAGTACCCAGTTAATCTAAATTTAAAAGTTGCAGGAGTAAAGTAATATTTAAACTGTAATAATATTGGCGGATTTTTTAATTATCTTTGGAGGTTGAGCTGTAATTGAGAACCCTCATTATCAGCTTTGATTTTTGTCGCATGTATGATCGTTTATGTCCTTCTTAAAGAGGTGCATTAAAGATTATTTGGTGTTTAATCAATGATATCTATTAAAACAGATAAATACCTGGTATATATCAAAGTTTTCGTTTGACCTACAATATCTTATGTTTCGGATAAGGGGGAGAGATTTTCCTTTGAAGTTGTAAAAGACAGTAAATGCTTTTTAATGTAGCATTGAAGTATTTAGAGAAATCGTACAAATCATCCATCAATTGCCCACAGGGGAGTAAGTTGTAGTAAAGTAGGTGTAGGGGAATCTGTACCTAGTTTAAGTTGGTTATATTTTAATAATTTGGTTTTTTTCCAAGTGTTTTTTCCTTCTTTAATAAGTTAGTATATTTTAGTACATTGGGTTCATATCCTAAAGGAGAATTTTCACTTATTTTTTATTGTTTTTTTTATTTAATTTTTTCTTTTTTAAGGGGGTANNNNNAAGGTTTTTGGGAGTTATTAGTATAAGAAGTATTTTTAATTGCAAATTAAAAGGTTAATAGCTTTTTTTATTCTTTTAAGTTTTTAAATGTTCCTGTYAGTTTTTCTTTATCTGTTTTTTGAAATTTTGGTAGTATTTTGGGTATGGTTCTTTTTTTYCAGATTTTTAGTGGTTTATTTTTATCTTTTTATTATGTTGCTGATGGTTTTAATTCTTTTTCTAGTGTTCAGTATATTATAAGTGATGTTAATTTTGGTTGGGTTTTTCGTATTTTGCATTTTAATGGTGCTAGTTTATTTTTTTTTTTTTTGTATTTACATTTTTTTAAGGGTCTTTTTTTTTGTAGTTATCGTTTRTCTGGTACTTGRATTATTGGTTTAACTATTTTTTTTTTTGTTATAATGGAGGCTTTTATAGGTTATGTTTTAGTTTGGGCTCAGATRAGTTTTTGAGCTTCTGTTGTTATTACTAGTCTTTTAAGTGTTATTCCTTATTTTGGTTTTTCTATTGTTTATTGAATTTGGAGTGGTTTTTCTGTTGTTAATTCTACTCTTAAGTTTTTTTTTGTTATTCATTTTTTAATGCCTTGRTTGGTTTTTCTTTTAGTTTTTGTTCATTTATTTTTTTTACATTCTACTGGTAGGACTTCTGTTTTATATTGTCATGGTGATTATGATAAAATTAGTTTTTTTCCYTAYTATTTTTATAAAGATTCTTATAATTTGGTTGTTTTTTTTCTTTTTTTTATTTTTTCTTTTTTTTTTCCTTTTTTRCTTGGTGATCCTGAGATGTTTGTTGAGTCTGAYCCAATGGTTAGACCTGTACATATTGTTCCTGAGTGATATTTCTTATTTGCTTATGCTATTTTGCGTGCTATTCCTAATAAAGTTTTAGGAGTTTTTTTTCTTGTTTTTAGTATTTTTRTTTTTTATTTTTATGTTTTTTTTAATAATTATTATAGTGTTCTTGATAATTTGAATTTTTTTTTGGTTGTTTTTTTTATTTTGGTTTCTGTTTTTTTAAGTTGATTAGGTCAGTGTCATGTTGAGTATCCTTTTATTGATTTGAGAGTTGTTTTTTCTTTTTTGTATTTTTTTTTTGCTTTTTTAATTGTTTTCTCTCGATTTTTAACTAAATTTATTTTTTCTTAGTAAACTTAGTATAATTTATTATATTGGATTTAGGATCCTGGGATTTTTGTTTACTTTTAATTATTTTCAAGGTTACATGATAGGTTTTTCCAATAATTATCTTTGTAGATATATGGATTGGTTTCATAATTTTAATTGTAGTTTGTTRTTTGGTGTTTTATTTTTTGTTTTYATAGTTATTGTTAATCTTTTTGTTAATTCTTATTATTTTAAGAGTCATAATATTGAGTATCAATTTGGTGAGTTTTTATGTAGTTTGTTACCTTTATTTATTTTGGTTTTTCAAATGTTTCCTTCTTTRTCTTTGTTGTATTTTAGTGGTTTGTCTTATTTAGATAGTAGTTTAACTGTTAAAGTTGTTGGTCATCAGTGGTATTGGAGTTATGATTATAGGGATATCGGTGTTGAGTTTGATTCTTATATGAAGTCTATTGATTCTTTATTGATTGGTGAGCCTCGTTTATTAGAAGTTGATAATCGCTGTGTTGTTCCTTGTGATACTAATATTCGATTTTGTATTACATCGGCTGATGTTATTCATTCTTGATCTCTTCCTTCTTTTTGTATTAAACTTGATGCTATGAGTGGTATTTTAAGTACTGTTACTTGTAGTTTTCCTATGGTTGGTGTTTTTTATGGTCAGTGTTCTGAGATTTGTGGTGCTAATCATAGTTTTATGCCTATTTGYTTGGAGGTTTCTTTGTTGGAAAATTTTAAAGATTGATGTTATTTAATKTCTAGTTAATTTTGAGGTATTAGTATATTTTAGTATTATTCTTTTTCGAGGAGTCGGATTTATACCTTTATTGAATTAGCATAATTTAATGTATTTGTTTTAAGCGCAAAAGATTTTATTCAATTTTACTCTTTTAGTTTATAAAAAATATGACTTTGAAGCAGTTAAGAATCATAGAGTATATTTTTTWTTTATRTATATATTAGTATTGCATACTATGTTAGGATATTTTCAAAGATTTTGATAAATAGAAACAAAGTGTCTAAGGTGTAGTTTTTTTTTTTGTTACAAAAATAATTTTACTACTCTTAGTGTTGATACATCGAACTTTGTGATATCTGTTTTTAATTTTTATATTAGAAAATTATATGTTGTTTTTTTTTTTTGTAGTTTTAATAATTTGAAGTTTTTTTGTTTTAAGTTTTATAACTTTACTACTTTTYTTTTYTTTTTTTYTTTTTAATTATAATTCTTTATAGTTTTTATTATCTAACAATTAGTAAATTAATAAATTATGTTTTTTTTTTTAATATAAATGAATTACTAATTATCTGGTCAAATGTTTATTAAAGACTTAGGATTTATATTAAATCTGTCTTCTGCCCTATGGTTTTTTTAAATGGCAGTCTTAGCGTGAGGACATTAAAGTAGCAAAATAATTTGTGCTTTTATTGGGTTCGAGTATGAATGAAGTTTTGGCTGGTGATATTTTTTTTTTTTTTTGAATTTAATATACATCTAAAAAGAGATGTTTATAATAAAACAAAGATAAGTCTTCGGAAATTTTATTTCTATTAAAAATTTTTTTTTTTAGTAATTTATCTAGGGAAGATTATTATATAATTTTTTTTTACTATTTTTAATTTAAAAAATTACTCCGGAGTTAACAGAAAAACATGCCTTATGTAGTTCTTATATTTTGGTAAGTTTTACATCGATGTTGTATCTTTATTAGCTGAAGAGGAGAAATTTCAGTTTTTTAGACTGTTCTTCTTTTAATAAATAAAACGTGATATTAGTTTAATTCATCGTGAGATAGAATTGTTTATCTTGTTTATTATTTTTTTTTATCGGGATTAGTACGAAAGGAATTTCACTATAATTTTAAATTTTTTAATCTTTTTTTTAATTTTTTTTGTTTATTTTTTTCTTGTCTTAGTTTTCTTGTTTTTGATCCTTTAAAGAGTGCTTTTTTTTTAGTTCTTTCTTTAATTTTTTTGGTTTTTTTTATTTCTTTTGGTTTTTATGTTTGGTTTTCTTATTTTATTTGTTTGATTTTTTTGAGTGGTATTTTTGTTATCATTGTTTATTTTTCTAGTTTTTCTAAATATATTTATGTTAATATTAATTTTTTTCTTGTTCTTTTTGTTTTCTTGTTTTTTTTTTTTTATTCTTTTTTTTTCTTTTTGGATTCTAGTTACTATAATTCTTTAAATTTTTTTTATTATGATTTGTTTTTTTCTTTTATTTTTTGGGTTGTTTTTTGTTTGTTTTTTTTTATAAATTTTATTAGTTTTTTTCTTTGTTTTTCTGGTGCTCTTCGATTGTATTAATTTTGGTTTATTAGTATAATGAGTATATTTGATTTCCAATCAAATGGTTATTAAACTATGCTATTTTAGTTTATATAAAATGTCTAATTTGTAATTAGAAGAATTTTTAGCAACTTTCTAGTTTTTGTTTTTTATAGTACTAATCATAAAGATATTGGTAGTATTTATTTAATTTTTGGTTTATGAGCTGGTATAGTTGGTTCTGCTCTTTCTATAATTATTCGTATCGAGTTAAGTAAGCCTGGTATGTTTATTGGGGATGGTCAATTATATAATTCTATTTTAACTGCTCATGCTATTTTGATAATTTTTTTTATGGTTATACCTAGTATGATTGGTGGTTTTGGTAATTGAATGGTTCCTTTAATATTAGGTGCACCTGATATAAGTTTTCCTCGATTAAATAATATTAGTTTTTGATTGTTACCTGCCTCTATTTTTTTGGTTTTTTTGGCTTGTTTTGTTGATAATGGTTTAGGTACTAGTTGAACTATTTACCCTCCTTTATCTACTTCAGGTCACCCTGGTTCTAGTGTTGATTTGGCTATTTTCAGTTTACATCTTTCTGGTATTAGTTCTATTTTAGGTGGTATTAATTTTATGTGTACTGTTAAAAATTTACGTTCTAGTTCTGTTTCTCTTAATAATATGAGTTTATTTATTTGGACTATTTTTGTTACTGTTTTTCTATTGGTTTTGTCTTTACCTGTTTTAGCTGGTGCTATTACTATGTTGTTAATTGATCGTAATTTTAATGGTTCTTTTTTTGATCCTAGTTTTGGTGGTAATCCTTTGATTTATCAGCATTTGTTTTGGTTTTTTGGTCATCCGGAAGTTTATATTTTAATTTTACCTGCTTTTGGTATTATTAGTCAATGTACTTTRTATTTGACTGGTAAAAAAGAAGTTTTTGGTTATTTGGGTATGGTTTATGCTATTTTAAGTATTGGTTTAATTGGTTGTGTAGTTTGAGCTCATCACATGTATACTGTTGGTATGGATTTTGATTCTCGTGCTTATTTTACTGCTGCTACTATAGTAATTGCTGTTCCTACTGGTGTAAAAGTTTTTAGATGGTTAGCTACTTTTTTTGGTACTGTTATAGTTTATCAACCTTTGTTATTTTGAGTTATAGGTTTTATTTTTTTATTTACTATTGGTGGTTTAACTGGTGTTATATTATCTAATTCTAGAATTGACATTATTTTACATGATACTTATTATGTAGTATCTCACTTTCATTATGTTTTAAGTCTTGGTGCTGTTTTTGGTTTGTTTGCAGGTGTTACTTTGTGATGRTCTTTTATTACTGGTTTTGTTTTGAATAAAATTTATATGTATTCTGTTTTTTTTTTATTTTTTATTGGAGTTAATATGACTTTTTTTCCTTTACATTTTGCTGGTTTACATGGTTTCCCACGAAAATATGTGGATTATCCAGATGTTTATTCTTTTTGAAATGTTTTATCTTCTTTTGGTTCTCTTATTAGTATTTTTTCTCTTTTTTTTTTTGTTTTTGTTCTATTAGAATCTTTTATTAGTTATCGTGTTTTAGTTGTTGATTACTTTAATGGTGTTAGACCTGAAAATACTAATTTAGGTTATAATTTTTATCATAGTTTCCAAGATGGGGTTTATTTGAGAGTACCTCATAATTAATTGTTTTTATTTTTTATTGGTATTTTTTTCCTTTTTTATAAATTTCGACGTTTTATTTTTGTTATTATTTCTTTTGAATTTTTAATGATGGGAGTTTTTTATTTGTTTTCTTTTTTTTTTGGTTTTTTTTCTTTTTTTTACTTTTTATGTTTTAGTGTTTTTTGTAGTCTTATGGGTGTTGTTTTAATAGTTTATTTTATTAAGTTTTATGGTTGTGATTATGTTTTTTTTTAAAATCACWTAATATCWAACCCCAATTGAGTGGTTAGCTTAAGTTTAAAGCACCGGATTTTTAATCCGGGGATTAATCTGCTTAAAACTGTTTTTATTTTGATTTGAAATCAAAATTTGGATTTTTCCGCAGTTTTTGTCTTTATTTTTGATTTTTTTTTATTGTTTTTTGTTTTTGTTTTTTGTTTTTGTTTTTTATTTTGTTTTTGTTTTTTGTTCCTTTTTTTAAGTTTTCTTTCTTTTTTTTTGATTTTGGTTTTATTGTTTTTAAGTTTAATTTTTATTTAAATAGTATTGTTTTTTCTTTTGTTTTGATTTTGATTTCTGTTAGTGTTTTTTTTTATAGTCTTTATTATCTTAATATGGAAATTAATTTTTTTTATTATTTTTTTGTTTTGCTTGTTTTTATTTGTAGTATATTTTTTTTGGTTTTTTGTGATAGTGTTTTTTTTGTTTTGCTTGGTTGAGATTTGTTAGGTATTTCTAGTTTTTTTTTAGTTYTTTTTTATAATAATTGRGATAGTTGTAGGGGTTCTATRAATACTGTTTTRACYAATCGTATGGGTGATTTTTTTATTTTTGTTTTTTTTTCTTTGTCTTTTTTTACTTTTTTTAATTTTTTTAGTTTTTCTTATTTTTGTTTTTATTCTTCTTTTTTTCTTGTTTTGGCTGCTTTTACTAAAAGTGCTCAGTTTCCTTTTGGTGGTTGATTGCCTAAGGCAATAAGTGCTCCTACTCCTGTTAGTTCTTTGGTACATAGTAGTACTCTTGTCACTGCTGGTATTATTTTGATAATTAAATTTAATGTTATTATTATGAGTTCTTTTCTTTTGAAGTTGGTTCTTATTTCTGGTGTTTTTACTATGTTTTTTTCTAGTTTTTGTGCTTTATATGAGAATGATTTRAAGAAGGTTGTTGCTCTTAGTACTTTATCTCAAATGGGTCTTTCTATGGTTTCTTTYGGTTTTGGTTTAAGTTTTCTTTGTTATGTTCATTTATTGAGTCATGCTATTTTTAAGAGTTGTCTTTTYATACAGATTGGTTATTTRATTCATTGTTCTTTTGGTCAACAGGATGGTCGTGGTTATTCTTTTGGTAATTTACCTTATTTTGTYCAGCTTCAGATTTTGATTACTCTTTTTTGTTTGTGTGGTTTGTTTTTTTTGAGTGGTTCTGTTAGTAAAGATTATATTCTTGTTTATTTTTTTTCTAATTATTTTATGTTKTTTTTTTCTTTTTTTTTTTTTATTTCTGTTTTTATTACTTTTTTATATAGTTATCGTATTTGAAGTAGTCTTTTTTTAACTTTTTTTAATTCTTTATATTACAGTTGTAGTAGTTTTTTGTTTTTTTTTATTAGTATTCCTTTGGTTTTTTTTTCTTTATTTTTTATTTGGTGGTTGAATCTTAATTTTTTTAGAATTCCTGTTGTTTTTGTTTATATTGATTTTTATTTTTTTTTTTTTTTTATTTTRTTGTTYTTKTTTTTTTATTTTATTGTTTTTAAGTTTTTATCTTTTTCTGTTTATTGTTTTTTGGTAGATTATTTTCCTATTTTGTTTACTCGTTTTTTCCATGATTTTAAGTTTTTTGATTTGTTTTTGAATAAGTTAAATTTTACTTTTTTTTCTTTTTTTTCTTTTTCTAGTTTTGTTTCTATGTCTTTTTATTTTAATAAGTTTAATTTTTTAGTTGTTTTTATTTTTCTTATTTTTGTTGTTTTTTAGGTATCTAATTTATTTTTTTAGTTTTTTAAAGTTTTTTTTTTTWTTGATTTTTTTTTTTTTTTATGATTTTTTTTTTTTGTTTTTTTCTTTTGCTTTTTGTTTTTTTTGTTTTWGTTTTTTTTGTTGGTCTGGTAATTTTTTTTTAATTGATTCTTATTTTTATGTTGCTGTTTGTTTTATGTCTGTTTTTATTTTTTCTTTGGTTTTGGTTTCTGAGCGTCATCGTGTTATTGTTTTTTTTTCTAAGGTTCTTTTGGTTATTTCTTTTTTTTTTTTTTTTTCTTATAGTGTTTTYTATYTGTATGTTTTTTTTGAGCTTTCTATGGTTCCTATTATTATTTTAATTCTTGGTTATGGTTATCAGATTGAGAAGGTTAATTCTTTTTTTTATCTTGTRTTTTATGCTACTTTTTGTAGTGTTCCTTTTCTTTTTGTTTATTTTAGTTTGGATTTTTTTTTTGTTGTTCCTTATTTTGATTGTTTTATTTCTTGGGAAATGGTTTTTATTATTAGTTTGGCTTTTATAATGAAATTTCCWGTTTTTTTTTTACATCTTTGRYTACCTAARGCTCATGTTGAAGCTCCTACTTCTGCTAGTATTTTATTAGCTGGTTTGTTATTGAAGTTTGGTACTGTTGGGTTTGTTCGTATTATAAAGAGTCTTAGTTATTGTCATATTAATTATTGGTTTTTTTTTTCAGTTTTGGGTATGTTTATTTCTTGTTTTGTTTGTGTTTTTCAGAGTGATTTTAAGTCTTTAGCTGCTTATTCTTCYGTTGTTCATATGAATTTTTTGTTGTTTTTTCTTTTGTTTTTTGGTTTATATTCTAAAACTGGTAGTTTTTTAATGATGGTTTCTCATGGTTATACTTCTTCTGTTATGTTTTATTTTATTGGTGAGTTTTATCGTTCTTTAGGTAGTCGAATGATTTATTTTTTAAATAGTTTCATGTCTTCTAGTTTTATTTTTTCTTTCTTGATTTCTTTGGTTTTTTTATCTAATTGTGGTATACCGCCTTCTATTTCTTTTTTTTCTGAGTTTTTTTCTTTTTCTGGTTTTTTTTCTTTGTTTTATAATGTTTTTTTTTTRGTTTTTTTTTATTTTTTTGTTTCTTTTTATTATTGTGTTTATATTATTGTTATTTCTTTTTTGGGTAAGAAGTTTTTTTTTTTTAAGAGTTGATTTTTTTTTTGATCTCTTCCCTTAATTTTTTTTTGTTTTAATGTTTTTGGTTTTTTTTTATTTTTTTAATAGATTTAAGTTAAGTTAAACTATTAGTCTTCAAAACTAAAAATTTTATCTATAAGGTATTTAGTAGGARTTTTCTATATCCAATTGCGGTTTGGAAGTTTTTTTACCTTAACAAATTTTAGGCGAGTCTTCTAAACTTGTTTTGGGTTTTCCCGTTTGTTTTTTAAGTTTTTTCATAATTTCCATGTTTTGAGCTTTTCTACTTATCCTTTTTTTATGTTTATTTCTTTAAGTTCTCTTTTTTCTTCTTTTGTTGTTTTTTTCAAGTTTGGTATTTTTTCTTTTCTTTTTTTTTCTTTTTTTTCTTTTTTAGTTCTTATTTTTTGTTGGTTTAAAGATATTTGTATGGAGGGTCTTTGTGGTTATCATAATTTTTATGTTATAGATGGTTTYAAGTTTGGTTTTGTTTTRTTTATTTTTAGGGARTTWATGTTTTTTTTTRGTGTTTTTTGGTTTTATTTTGATTCTGCTTTGGTTCCTGCTCATGAGATTGGTTGTGGTTGGGGATTTTTTGGTTTKGATAAGATTAATCCTTTTGGAGTTCCTCTTTTRAATACTGTTATTCTTCTCAGWAGTGGTGTTACTGTTACTTGGTCTCATTATTGTCTTTTGAATAATTTTTATTGTTTAGATGGTTTAATTTTRACTATTCTTCTTTCTTTTATTTTTATTTTGGTTCAGTTTTTTGAGTATAAGAGTTCYAGTTTTTCTATTTCTGATGGTGTTTATGGTAGTATTTTTTATTTTTCTACTGGTTTTCATGGTTTTCATGTTATTTTAGGTTCTATTTTTTTGACTTATAATCTTTTTCGTTTTTTATTATATCATTTTAATTATTCTCATCATTTGGGTTATGAGTTTTCTATTTTGTATTGGCATTTTGTAGATGTTGTTTGGTTATTTTTATTTGTTTTTGTTTATTGGTGGGGTTATTAGGTTTTATTTTTACTTTTTGGATTTTTTTAACTTTTTTGATTTTTTTATTTTTGTTTTTATTTTACAGTTTATTTTTTGTCAAAAGGATAGTTTAATTAATGTTTTTTTTAATAAGTTTTTTTCTTTTTTAGTTGTTGTTTTTTCTTATAATTCTTCTTGTTTCATCAGATATATTTTTTCTTCTTTTATTTTTGTTTTTTTGTTGACTTGTTGTTTCGGTGGTTATTTTAGTTATTCTTTTTGTCCTTTGGGTATTATTGAGTTTACTTTTTTTTTTTCTTTTGTTTCTTGATTTTCYACTTTTTTGTTTTTGATTTCTAGTCAGAAGTTTTCTGTTTATATGAAGAAGTCTGGTGATGGTTTTTTTAAGACTTTTTTTTTAYTRTTTGTTGAGATTATTAGTGAGTTTAGTCGTCCTATTGCTTTRAGTGTTCGTTTGTTTGCTAAYATTATAGTTGGTCATGTTATTAGTGCTTGTTTTTATGTTTTTTTTGAGTGTGTTTTTGGTTTTTCTTTTTTAATTGTTTTTGCTATTGTTTTTGAGTGTTTTGTTTTTATTTTGCAGAGTTATATTTTTTCTCGTTTAATTTATTTATATATTAACGAGTAGCTTTTTAGTTTATTTAAAATTTTTACTTGTGGTGTAAAAGAAATTTGAGCTTTGTAAGTTAGTTTAAGTAGAATTTTTGTTTTTGGTGCAAATGGTTATCTTACATTGAGGATTATTTTAATTTAGAATATTTAGCTGTTAACTAAAAGGTTTATCTTCATAAGAGTTTAGTTTATATTTAAAATATTAAATTGTAAATTTAAAGTTTTTTACTCTTGCAGTAATTAGTTTAATTAAAATATAACATTTGGATTGTTAAGTTTTTTTACTGATTTTTCTTTTATTTTTTTGTTATTTTTGTTTTTTTTTTAAATTGTTTTATTTGTAATATTATTTTTTGATGGAGTGTTTTTTTTTTAATGACTCTTGTTTTTGTTTTTTTAAATTTTAATAATTCTTATTCTTCTATTAATTATTTTATTTTTCAGGAGTTTCTTGGTTTACTTTTTGTTTTTTTTTCTTTTGGTGTTTTTCAATTTTTTATTATTTTATTAAAGGTTGGTGTTTCTCCTTTTCATTTTTGGTGTTTAAATATTTTTAATGGTCTTAGAGGTTTTAGTACTTTTTGATTTCTTACTTTCCAGAAGTTACCCTATTTTCCTGTTTTTTCTTTTATTTTTGATTATAGTTTTTTTTTTTTTCTTGTTTTTGGTATTATTTTTTGTTATTTYAATCTTTTTTTTTGTAAATCTTTTAAGAGTATAGTTTTTATTTCTTCTGTTGAGTCTTTTAATTGGTTGTTGATTTCTCTTCTTTCTTCTTTGTTTTCTGGTTTTTTTTTGTTTCTTTATTATGTTTTTGTTATGTTTTTTTTGTTGGATTACAGTTCTGCTAAGGGTTATGATTTTTATAATTGGGAATTGGTTTTTCTTTTTATAAATTTTCCTATGACTATTACTTTTTTTATTAAAATTTTTTCTATTATTTTTTTTTTAAATATTAGTTCTTTTTATCTATTGTTTGTTTTATTTTTAATGGTTTTTTCTGTTTTTGGTTTTGGTTTTTGGTTTTTTAATGTTGGCTTAAAATTTAGTTATTATGGTTTTTATAATTTTAGTTTTTTTTATTTTATTTTTTTTCCTTTGATGTTTTTTTGTCTTTTTTAAAAGAGTTTTAGTTTATATAGAATTTATCACTTACAATGATGGGGTTTAAACTCTTACCAATTTAGTAAAATTTTATTATATTGCTTTGATATGGCAAAGTTCTTTTTGATTTGGTATTTTTTGTTTTATTTTTAGTAGCTCTTTTTTCTTTTTTATTTGYTTTTTTTTTTTATTTGTTTGTTTATTTTGCTTCTTTTTTTGATTTTTATTTTTGTAAGTCTTCTTCTTTTGAGAGTGGTTTTATGAGTGTTGGTTTAATTCAGAATTCTTTTAGAATTCACTTTTTTGTTATTATAATTATGTTTGTTGTTTTTGATTTGGAGATTGTTATTTTTATTGGTATTCTTATTTCTGATTTAAATTCTTTTGTTTGTTTTTTTTTTTTGTTTTTTTTTTTGTTCTTGTTTTTTTATATGGAGTGGTATTATGGTAAGCTTGTTTGAAATTTTTAATAGTAAAAAACTTTATTATAATTTAGTATATCTCGTTGTCGTTGAGAAGGTTTTAAGTTTTATCTTATTATTATATTTTTTTTTTTTCTTGTTTTTAGTATCAAAAGCCAGTTGGGGTTTTGATATATTATATATTATATATTATAAAAATAATATAAATATAATATATTTATTAATTATATTTATATATAAATAATTATATTTATATATATAAATAATTATATTTATATTATTTTTATTATGTATGTATGTATATTTATRTTGATATTAATTAGTTAATATCATATCCTTTATTTGGGATAATTATTTGAGGAAAATTTTATTAATTAGGTAAACTTGTTTCGTTTAAGCTGATAAACTTTGGACTTTTTTAAGTCTCAAAAGTTTCAGGAAAACAAGTTTACCTAATTAATGGTTTTATTTTAATTKAAATTATATGTCTATAAGTTCGATTAAAATAAAATTTTGTAGTATNNNNNNNNNNNNNNNNNNNNNGTTGCATAATTTTTTTATT
>Thailand_Human_S10_14
GTCGTTTATTTTTCGATTTTTTTATTTATAATTTTGTTGGTTTTTTTTGTTGTTTTTTTTGTTATACAGAGTATTGCTTTTATTACTTTATATGAGCGTCATTTGTTGGGTCTTAGTCAATCTCGACTTGGTCCTACGAAGGTAGGTTTTTTTGGTGTTTTGCAGGCTATTGTAGATGGAGTTAAGCTTCTAAGTAAAGAACAATTTTTACCTTATAATTCTTCTTATTTTTTTTTTTTATTTATTCCTTCTGTTTCTTTTTGTTTGATATATTTGGAGTGGTTTGTTCTTCCTTTTTTTTTTGATTTTTTTACTTTTAATTATTCTGTTTTGTTTTTTCTTTGTTTGGTTGGTTTTTCTGTTTATACTACTTTAATTTCTGGAATTGTTTCCAAATCTAAGTATTCTATAATTGGTTCTATTCGTGCTAGTAGTCAGAGTATTTCTTATGAGATTTCTTTTACTTTTTTTGTTTTTTGTGTTGTTCTTCATGTTGGTGTTTTTAGTTTTTTTAGTTTTTTTAGTTTTAGTATAGTTGTTCTTTTTTTTCCTTTTCTTATTATGATTATTGGTGAGCTTAATCGTGCTCCTTTTGATTTTTCTGAGGGTGAGAGTGAACTTGTTAGTGGTTATAATATTGAATATTCTAGTGTTGCTTTTGTTCTTTTGTTTTTGAGTGAGTATGGTGTGTTGATTTTTTTTTGTGTTCTTTTTTCTTTTTTGTTTTTTGGTGGTTCTGTTTTTATGTCTTTTGTTATTTTTTCTTTTTTGATTTTTATTCGTAGTTCTTTTCCTCGTTATCGTTATGATATGATGATAGGTTTTTTTTGATTTATTATGTTACCTATTTCTATGATTTTGTTTTTATTTTTTTGTTTGTTATTTTTTTAGGGATTTAGTTTATATTAAAATGTTTGTTTTGCGTACAAAAGAATTTTTTCTCTGAATTTTTTTTCTTAGTTTATAGATTTGATTATGGTCATTGTAATGATAAAATGGTGTTATATAATTTTTAATCACTTGAGTGGACAATGTTTTTCTATCCCGGCAATGTATTGCTTGTATAAACTCAGTACCAGAATAATCGGATAGACTGAGTAAGCTTATACCCTAAATGTGTTTTGGCCATGGTTTTTTTTTTGATTTTTTTACAACTGTTTAGTGCAATGTGCAGTTTTTTTTTGTTGTTTTATCTTGGTCAATAAGATTAGACAAATGACCTGGATTAGTACCCAGTTAATCTAAATTTAAAAGTTGCAGGAGTAAAGTAATATTTAAACTGTAATAATATTGGCGGATTTTTTAATTATCTTTGGAGGTTGAGCTGTAATTGAGAACCCTCATTATCAGCTTTGATTTTTGTCGCATGTATGATCGTTTATGTCCTTCTTAAAGAGGTGCATTAAAGATTATTTGGTTTTTAATCAATGATATCTATTAAAACAGATAAATACCTGGTATATATCAAAGTTTTCGTTTGACCTACAATATCTTATGTTTCGGATAAGGAGGAGAGATTCTTCTTTGAAGTTGTAAAAGACAGTAAATGCTTTTTAATGTAGCATTGAAGTATTTAGAGAAATCGTACAAATCATCCATCAATTGCCCACAGGGGAGTAAGTTGTAGTAAAGTAGGTGTAGGGGAATCTGTACCTAGTTTAAGTTGGTTATATTTTAATAATTTGGTTTTTTTCCAAGTGTTTTTTCCTTCTTTAATAAGTTAGTATATTTTAGTACATTGGGTTCATATCCTAAAGGAGAATTTTCACTTATTTTTTATTGTTTTTTTTATTTAATTTTTTCTTTTTTAAGGGGGTACTTTTAAGGTTTTTGGGAGTTATTAGTATAATAAGTATTTTTAATTGCAAATTAAAAGGTTAATAGCTTTTTTTATTCTTTTAAGTTTTTAAATGTTCCTGTTAGTTTTTCTTTATCTGTTTTTTGGAATTTTGGTAGTATTTTGGGTATGGTTCTTTTTTTCCAGATTTTTAGTGGTTTATTTTTATCTTTTTATTATGTTGCTGATGGTTTTAATTCTTTTTCTAGTGTTCAGTATATCATAAGTGATGTTAATTTTGGTTGGGTTTTTCGTATTTTACATTTTAACGGTGCTAGTTTATTTTTTTTTTTTTTGTATTTGCATTTTTTTAAGGGTCTTTTTTTTTGTAGTTATCGTTTGTCTGGTACTTGGATTATTGGTTTAACTATTTTTTTTTTTGTTATAATGGAGGCTTTTATAGGTTATGTTTTAGTTTGGGCTCAGATGAGTTTTTGAGCTTCTGTTGTTATTACTAGTCTTTTAAGTGTTATTCCTTATTTTGGTTTTTCTATTGTTTATTGGATTTGGAGTGGTTTTTCTGTTGTTAATTCTACTCTTAAGTTTTTTTTTGTTATTCATTTTTTAATGCCTTGATTGGTTTTTCTTTTAGTTTTTGTTCATTTGTTTTTTTTACATTCTACTGGTAGGACTTCTGTTTTATATTGTCATGGTGATTATGATAAAATTAGTTTTTTCCCTTATTATTTTTATAAAGATTCTTATAATTTGGTTGTTTTTTTTCTTTTTTTTATTTTTTCTTTTTTTTTTCCTTTTTTACTTGGTGATCCTGAAATGTTTGTTGAGTCTGATCCAATGGTTAGACCTGTACATATTGTTCCTGAGTGATATTTCTTATTTGCTTATGCTATTTTGCGTGCTATCCCTAATAAAGTTTTAGGTGTTTTTTTTCTTGTTTTTAGTATTTTTATTTTTTATTTTTATGTTTTTTTTAATAATTATTATAGTGTTCTTGATAATTTGAATTTTTTTTTAGTTGTTTTTTTTATTTTGGTTTCTGTTTTTTTAAGTTGATTAGGTCAGTGTCATGTTGAATATCCTTTTATTGGTTTGAGAGTTGTTTTTTCTTTTTTTTATTTTTTTTTTGCTTTTTTAATTGTTTTCTCTCGATTTTTGACTAAATTTATTTTTTCTTAGTAAACTTAGTATAATTTATTATATTGGATTTAGGATCCTGGGATTTTTGTTTACTTTTAATTATTTCCAAGGTTACATGATAGGTTTTTCTAATAATTATCTTTGTAGATATATGGATTGGTTTCATAATTTTAATTGTAGTTTATTATTTGGTGTTTTATTTTTTGTTTTTATAGTTATTGTTAATCTTTTTGTTAATTCTTATTATTTTAAGAGTCATAATATTGAATATCAGTTTGGTGAGTTTTTATGTAGTTTGTTGCCTTTATTTATTTTGGTTTTTCAAATGTTTCCTTCTTTATCTTTGTTGTATTTTAGTGGTTTGTCTTATTTAGATAGTAGTTTAACTGTTAAAGTTGTTGGTCATCAATGGTATTGAAGTTATGATTATAGGGATATCGGTATTGAATTTGATTCTTATATGAAGTCTATTGATTCTTTGTTGATTGGTGAGCCTCGTTTATTAGAAGTTGATAATCGTTGTGTCGTTCCTTGTGATACTAATATTCGATTTTGTATTACATCGGCTGATGTTATTCACTCTTGATCTCTTCCTTCTTTTTGTATTAAACTTGATGCTATGAGTGGTATTTTAAGTACTGTTACTTGTAGTTTTCCTATGGTTGGTGTTTTTTATGGTCAGTGTTCTGAGATTTGTGGTGCTAATCATAGTTTTATACCTATTTGTTTGGAGGTTTCTTTGTTGGAAAATTTTAAAGATTGATGTTATTTAATGTCTAGTTAATTTTGAGGTATTAGTATATTTTAGTATTATTCTTTTTCGAGGAGTCGGATTTATACCTTTATTGAATTAGCATAATTTAATGTATTTGTTTTAAGCGCAAAAGATTTTATTCAATTTTACTCTTTTAGTTTATAAAAAATATGACTTTGAAGCAGTTAAGAATCATAGAGTATATTTTTTTTTTATATATATATTAGTATTGCATACTATGTTAGGATATTTTCAAAGATTTTGATAAATAGAAGCAAAGTGTTTAAGGTGTAGTTTTTTTTTTTGTTACAAAAATAATTTTACTACTCTTAGTGTTGATACATCGAACTTTGTGATATCTGTTTTTAATTTTTATATTAGAAAATTATATATTGTTTTTTTTTTTTGTAGTTTTAATAATTTGAAGTTTTTTTGTTTTAAGTTTTATAACTTTACTACYTTTTTTTTTTTTTTTTTTTTTTAATTATAATTCTTTATAGTTTTTATTATCTAACAATTAGTAAATTAATAAATTATGTTTTTTTTTTTAATATAAATGAATTACTAATTATCTGGTCAAATGTTTATTAAAGACTTAGGATTTATATTAAATCTGTCTTCTGCCCTATGGTTTTTTTAAATGGCAGTCTTAGCGTGAGGACATTAAAGTAGCAAAATAATTTGTGCTTTTATTGGGTTCGAGTATGAATGAAGTTTTGGCTGGTGATATTTTTTTTTTTTTTTGAATTTAATATACATCTAAAAAGAGATGTTTATAATAAAACAAAGATAAGTCTTCGGAAATTTTATTTCTATTAAAAGTTTTTTTTTTTAGTAATTTATCTAGGGAAGATTATTATATAATTTTTTTTTACTATTTTTAATTTAAAAAATTACTCCGGAGTTAACAGAAAAACATGCCTTATGTAGTTCTTATATTTTGGTAAGTTTTACATCGATGTTGTATCTTTATTAGCTGAAGAGGAGAAATTTCAGTTTTTTAGACTGTTCTTCTTTTAATAAATAAAACGTGATATTAGTTTAATTCATCGTGAGATAGAATTGTTTATCTTGTTTATTATTTTTTTTTATCGGGATTAGTACGAAAGGAATTTCACTATAATTTTAAATTTTTTAATCTTTTTTTTAATTTTTTTTGTTTATTTTTTTCTTGTCTTAGTTTTCTTGTTTTTGATCCTTTAAAGAGTGCTTTTTTTTTAGTTCTTTCTTTAATTTTTTTGGTTTTTTTTATTTCTTTTGGTTTTTATGTTTGGTTTTCTTATTTTATTTGTTTGATTTTTTTGAGTGGTATTTTTGTTATTATTGTTTATTTTTCTAGTTTTTCTAAATATATTTATGTCAATATTAATTTTTTTCTTGTYYTTTTTGTTTTCTTGTTTTTTTTTTTTTATTCTTTTTTTTTCTTTTTAGATCCTAGTTATCATAATTCTTTAAATTTTCTTTATTATGATTTGTTTTTTTCTTTTATTTTTTGGGTTGTTTTTTGTTTGTTTTTTTTTATAAATTTTGTTAGCTTTTTTCTTTGTTTTTCTGGTGCTCTTCGACTGTATTAATTTTGGTTTATTAGTATAATAAGTATATTTGATTTCCAATCAAATGGTCATTAAACTATGCTATTTTAGTTTATGTAAAATGTCTAATTTGTAATTAGAAGAATTTTTAGCAACTTTCTAGTTTTTGTTTTTTATAGTACTAATCACAAAGATATTGGTAGTATTTATTTAATTTTTGGTTTATGAGCTGGTATAGTTGGTTCTGCTCTTTCTATAATTATTCGTATCGAGTTAAGTAAGCCTGGTATGTTTATTGGAGATGGTCAATTATATAATTCTATTTTAACTGCTCATGCTATTTTGATAATTTTTTTTATGGTTATACCTAGGATGATTGGTGGTTTTGGTAATTGGATGGTTCCTTTAATATTAGGTGCACCTGATATGAGTTTTCCTCGATTAAATAATATTAGTTTTTGATTATTACCTGCTTCTATTTTTTTGGTTTTTTTGGCTTGTTTTGTTGATAATGGTTTAGGTACTAGTTGAACTATTTATCCCCCTTTATCTACTTCAGGACATCCTGGTTCTAGTGTTGATTTGGCTATTTTTAGTTTACATCTTTCTGGTATTAGTTCTATTTTGGGTGGTATTAATTTTATGTGTACTGTTAAAAATTTACGTTCTAGTTCTGTTTCTCTCAATAATATGAGTTTATTTATTTGAACTATTTTTGTTACTGTTTTTTTATTGGTTTTGTCTTTACCTGTTTTAGCTGGTGCTATTACTATGTTGTTAATTGATCGTAATTTTAATGGTTCTTTTTTTGATCCTAGTTTTGGTGGTAATCCTTTGATTTATCAGCATTTGTTTTGGTTTTTTGGTCATCCAGAAGTTTATATTTTAATTTTACCTGCTTTCGGTATTATTAGTCAATGTACTTTGTATTTGACTGGTAAAAAAGAAGTTTTTGGTTATTTGGGTATGGTTTATGCTATTTTGAGTATTGGTTTAATTGGTTGTGTAGTTTGAGCTCATCACATGTATACTGTTGGTATAGATTTTGATTCTCGTGCTTATTTTACTGCTGCTACTATAGTGATTGCTGTTCCTACTGGTGTAAAAGTTTTTAGATGGTTAGCTACTTTTTTTGGTACTGTTATAGTTTATCAACCTTTATTATTTTGAGTTATAGGTTTTATTTTTTTATTTACTATTGGTGGTTTAACTGGTGTTATATTATCTAATTCTAGAATTGACATTATTTTACATGATACTTATTATGTAGTGTCTCATTTTCATTACGTTTTAAGTCTTGGTGCTGTTTTTGGTTTGTTTGCAGGTGTTACTTTGTGATGATCTTTTATTACTGGTTTTGTTTTGAATAAAATTTATATGTATTCTGTTTTTTTTTTATTTTTTATTGGAGTTAATATGACTTTTTTTCCTTTACATTTTGCTGGTTTACATGGTTTCCCACGAAAATATGTAGACTATCCAGATGTTTATTCTTTCTGAAATGTTTTATCTTCTTTTGGTTCTCTTATTAGTATTTTTTCTCTTTTTTTTTTTGTTTTTGTTTTATTAGAATCTTTCATTAGTTATCGTATTTTAGTTGTTGATTACTTTAATGGTGTTAGACCTGAAAATGCTAATTTAGGTTATAATTTTTACCATAGTTTCCAAGATGGGGTTTATTTGAGAGTGCCTCATAATTAATTGTTTTTATTTTTTATTGGTATTTTCTTCCTTTTTTATAAATTTCGACGTTTTATTTTTGTTATTATTTCTTTTGAATTTTTAATAATGGGAGTTTTTTATTTGTTTTCTTTTTTTTTTGGTTTTTTTTCTTTTTTTTACTTTTTATGTTTTAGTGTTTTTTGTAGTCTTATAGGTGTTGTTTTAATAGTTTATTTTATTAAGTTCTATGGTTGTGATTATGTTTTTTTTTAAAATCACTTANTATCAAACCCCAATTGAGTGGTTAGCTTAAGTTTAAAGCACCGGATTTTTAATCCGGGGATTAATCTGCTTAAAACTGTTTTTATTTTGATTTGAAATCAAAATTTGGATTTTTCCGCAGTTTTTGTCTTTATTTTTGATTTTTTTTTGTTGTTTTTTGTTTTTGTTTTTTGTTTTTGTTTTTTGTTTTGTTTTTGTTTTTTGTTCYTTTTTTTAWGTTTTYTTTTTTTTTTTTTGATTTTGGTTTTWTTGTTTTTAAATTTAATTTTTATTTAAATAGTATTATTTTTTCTTTTGTTTTGATTTTGATTTCTGTTAGTGTTTTTTTTTATAGTCTTTATTATCTTAATATGGAAATTAATTTTTTTTATTATTTTTTTGTTTTGCTTGTTTTTATTTGTAGTATATTTTTTTTGGTTTTTTGTGATAGTGTTTTTTTTGTTTTGCTTGGTTGAGATTTGTTAGGTATTTCTAGTTTTTTTTTAGTTCTTTTTTATAATAATTGAGATAGTTGTAGTGGTTCTATGAATACTGTTTTAACCAATCGTATGGGTGATTTTTTCATTTTTGTTTTTTTTTCTTTGTCTTTTTTTACTTTTTTTAATTTTTTTAGTTTTTCCTATTTTTGTTTTTATTCTTCTTTTTTTCTTATTTTGGCTGCTTTTACTAAGAGTGCTCAGTTTCCTTTTGGTGGTTGATTACCTAAGGCAATGAGTGCTCCTACTCCTGTTAGTTCTTTAGTACATAGTAGTACTCTTGTCACTGCTGGTATTGTTTTGATGATTAAATTTAATGTTATTATTATAAGTTCTTTTCTTTTAAAGTTGGTTCTTATTTCTGGTGTTTTTACTATGTTTTTTTCTAGTTTTTGTGCTTTGTATGAGAATGATTTAAAGAAGGTTGTTGCTCTTAGTACTTTGTCTCAAATGGGTCTTTCAATGGTTTCTTTTGGTTTTGGTTTAAGTTTTCTTTGTTATGTTCATTTGTTAAGTCATGCTATTTTTAAGAGTTGTCTTTTTATACAGATTGGTTATTTGATTCATTGTTCTTTTGGTCAACAGGATGGTCGTGGTTATTCTTTTGGTAATTTACCTTATTTTGTTCAGCTTCAGATTTTAATTACTCTTTTTTGTTTGTGTGGTTTGTTTTTTTTAAGTGGTTCTGTTAGTAAAGATTATATTCTTGTTTTTTTTTTTTCTARTTATTTTATGTTTTTTTTTTCTTTTTTTTTTTTTATTTCTGTTTTTATTACTTTTTTATATAGTTATCGTATTTGAAGTAGTCTTTTTTTAACTTTTTTTAATTCTTTATATTATAGTTGTAGTAGTTTTTTATTTTTTTTTATTAGTATTCCTTTGGTTTTTTTTTCTTTGTTTTTTATTTGGTGATTGAATCTTAATTTTTTTAGAATTCCTGTTGTTTTTGTTTATATTGATTTTTATTTTTTTTTTTTTTTTATTTTATTGTTTTTTTTCTTTTATTTTATTGTTTTYAAGTTTTTRTCTTTTTCTKTTTATTGTTTTTTGATGGATTATTTTCCTATTTTATTTACTCGTTTTTTTCATGATTTTAAGTTTTTTGATTTGTTTTTGAATAAGTTAAATCTTACTTTTTTTTCYTTTTTTTCTTTTTCTAGTTTTATTTCTATATTTTCTTATTTTAATAAGTTTAATTTTTTRGTTGTTTTTATTTTTCTTATTTTTGTTGTTTTTTAGATATCTAATTTATTTTTTTAGTTTTTTAAAGTTTTTTTTTTTGTTGATTTTTTTTTTTTTTTATGATTTTTTTTTTTTGCTTTTTTCTTTTGCTTTTTGTTTTTTTTGTTTTAGTTTTTTTTGTTGGTCTGGTAATTTTTTTTTAATTGATTCTTATTTTTATGTTGCTGTTTGTTTTATGTCTGTTTTTATTTTTTCTTTGGTTTTGGTTTCTGAACGTCATCGTGTTATTGTTTTTTTTTCTAAGGTTCTTTTGGTTATTTCTTTTTTTTTTTTTTTTTCTTATAGTGTTTTTTATCTATATGTTTTTTTTGAACTTTCTATGGTTCCTATTATTATTTTAATTCTTGGTTATGGTTATCAGATTGAGAAGGTTAATTCTTTTTTTTATCTTGTGTTTTATGCTACTTTTTGTAGTGTTCCTTTTCTTTTTGTTTATTTTAGTTTGGATTTTTTTTTTGTTGTTCCTTATTTTGATTGTTTTATTTCTTGGGAGATGGTTTTTATTATTAGTTTGGCTTTTATAATGAAATTTCCTGTTTTTTTTTTACATCTTTGGTTGCCTAAAGCTCATGTTGAAGCTCCCACTTCTGCTAGTATTTTATTAGCTGGTTTGTTGTTGAAGTTTGGTACTGTTGGGTTTGTTCGTATTATAAAGAGTCTTAGTTATTGTCATATTAATTATTGATTTTTTTTTTCGGTTTTAGGTATGTTTATTTCTTGTTTTGTTTGTGTTTTTCAGAGTGATTTTAAGTCTTTAGCTGCTTATTCTTCTGTTGTTCATATGAATTTTTTGTTGTTTTTTCTTTTGTTTTTTGGTTTATATTCCAAAACTGGTAGTTTTTTAATAATGGTTTCTCACGGATACACTTCTTCTGTTATGTTTTATTTCATTGGTGAGTTTTATCGTTCTTTAGGTAGTCGAATGATTTATTTTTTGAACAGTTTTATGTCTTCTAGTTTTATTTTTTCTTTTTTAATTTCTTTGGTTTTTTTATCTAATTGTGGTATACCTCCTTCTATTTCTTTTTTTTCTGAGTTTTTTTCTTTTTCTGGTTTTTTTTCTTTGTTTTATAATGTTTTTTTTTTRGTTTTTTTTTATTTTTTTGTTTCTTTTTATTATTGTGTTTATATTATTGTTATTTCTTTTTTAGGCAAGAAGTTTTTTTTTTTTAAGAGTTGWTTTTTTTTTTGGTCTCTTCCTTTAATTTTTTTTTGTTTTAATGTGTTTGGTTTTTTTTTATTTTTTTAATAGATTTAAGTTAAGTTAAACTATTAGTCTTCAAAACTAAAAATTTTATCTATAAGGTATTTAGTAGGAATTTTCTATATCCAATTGCGGTTTGGAAGTTTTTTTACCTTAACAAATTTTAGGCGAGTCTTCTAAACTTGTTTTGGGGTTTCCCGTTTGTTTTTTAAGTTTTTTCATAATTTCCATGTTTTGAGTTTTTCTTCTTATCCTTTTTTTATGTTTATTTCTTTAAGTTCTCTTTTTTCTTCTTTTGTTGTTTTTTTCAAGTTTGGTATTTTTTTTTTTCTTTTTTTTTCTTTTTTTTCTTTTTTATTTCTTATTTTTTGTTGGTTTAAGGATATTTGTATAGAGGGTCTTTGCGGTTATCATAATTTTTATGTTATAGATGGTTTTAAGTTTGGTTTTGTTTTGTTTATTTTTAGTGAATTTATATTTTTTTTTAGTGTTTTTTGGTTTTATTTTGATTCTGCTTTAGTTCCTGCTCACGAAATTGGTTGTGGTTGGGGATTTTTTGGTTTGGATAAGATTAATCCTTTTGGAGTTCCTCTTTTAAATACTGTTATTCTTCTTAGAAGTGGTGTTACTGTTACTTGGTCTCATTATTGTCTTTTGAATAATTTTTATTGTTTAGATGGTTTGATTTTAACTATTCTTCTTTCTTTTATTTTTATTTTGGTTCAGTTTTTTGAGTATAAGAGTTCTAGTTTTTCTATCTCTGATGGTGTTTATGGTAGTATTTTTTATTTTTCTACTGGTTTTCATGGTTTTCATGTTATTCTAGGTGCTGTTTTCCTCACTTATAATCTTTTTCGTTTTTTATTATATCATTTTAATTATTCTCATCATTTGGGTTATGAGTTTTCTATTTTGTATTGGCATTTTGTAGATGTTGTTTGGTTATTTTTATTTGTTTTTGTTTATTGGTGAGGTTATTAGGTTTTATTTTTACTTTTTGGATTTTTTTAATTTTTTTGATTTTTTTCTTTTTGTTTTTGTTTTGCAGTTTATTTTTTGTCAAAAAGATAGATTAATTAATGTTTTTTTTAATAAGTTTTTTTCTTTTTTAGTTGGTGTTTTTTCTTATAATTCTTCTTGTTTTATTAGATATATTTTTTCTTCTTTTATTTTTGTTTTTTTGTTGACTTGTTGTTTTGGAGGTTATTTTAGTTATTCTTTTTGTCCTTTGGGTATTATTGAGTTTACTTTTTTTTTTTCTTTTGTTTCTTGATTTTCTACTTTTTTGTTTTTGATTTCTAGTCAGAAATTTTCTGTTTATATGAAGAAGTCTGGTGATGGTTTTTTTAAGACTTTTTTTTTGTTATTTGTTGAGATTATTAGTGAGTTTAGTCGTCCTATTGCTTTAAGTGTTCGTTTGTTTGCTAATATTATAGTTGGTCATGTTATTAGTGCTTGTTTTTATGTTTTTTTTGAGTGTGTTTTTGGTTTTTCTTTTTTAATTGTTTTTGCTATTGTTTTTGAGTGTTTTGTTTTTATTTTGCAGAGTTATATTTTTTCTCGTTTAATTTACTTATATATTAATGAGTAGCTTTTTAGTTTATTTAAAATTTTTACTTGTGGTGTAAAAGAAATTTGAGCTTTGTAAGTTAGTTTAAGTAGAATTTTTGTTTTTGGTACAAATGGTTATCTTACATTGAGGATTATTTTAATTTAGAATATTTAGCTGTTAACTAAAAGGTTTATCTTCATAAGAGTTTAGTTTATATTTAAAATATTAAATTGTAAATTTAAAGTTTTTTGCTCTTGCAGTAATTAGTTTAATTAAAATATAACATTTGGATTGTTAAGTTTTTTTACTGATTTTTCTTTTATTTTTTTGTTATTWTTGTTTTTTTTTTAAATTGTTTTATTTGTAATATTGTTTTTTGATGGAGTATTTTTTTTTTAATGACTCTTGTTTTTGTTTTTTTAAATTTTAATAATTCTTATTCTTCTATTAACTATTTTATTTTTCAGGAGTTTCTTGGTTTGCTTTTTGTTTTTTTTTCTTTTGGTATTCTTCAATTTTTTATTATTTTATTAAAAGTTGGTGTTTCTCCTTTTCATTTTTGGTGTTTAAATATTTTTAATGGTCTTAGAGGTTTTAATACTTTTTGATTTCTTACTTTTCAGAAGTTACCTTACTTTCCTGTTTTTTCTTTTATTTTTGATTATAGTTTTTTTTTTTTTCTTGTTTTTGGTATTATTTTTTGTTATTTTAATCTTTTTTTTTGTAAGTCTTTTAAGAGCATAGTTTTTATTTCTTCTGTTGAGTCTTTTAATTGGTTGTTAATTTCTCTTTTCTCTTCTTTGTTTTCTGGTTTTTTTTTGTTTCTTTACTATGTTTTTGTTATGTTTTTTTTGTTGGATTATAGTTCTACTAAAGGTTATGATTTTTATAATTGGGAATTGGTTTTTCTTTTTATAAATTTTCCTATGACTATTACTTTTTTTGTTAAAATTTTTTCTATTATTTTTTTTTTTAATATTAGTTCTTTTTATCTGTTGTTTGTTTTATTTTTAATGGTCTTTTCTGTTTTTGGTTTTGGTTTTTGGTTTTTTAATGTTGGTTTAAAATTTAGTTATTATGGTTTTTATAATTTTAGTTTTTTTTATTTTTTTTTTTTTCCTTTGATGTTTTTTTGTCTTTTTTAAAAGAGTTTTAGTTTATATAGAATTTATCACTTACAATGATGGGGTTTAAACTCTTACCAATTTAGTAAAATTTTATTATATTGCTTTGATATGGCAAAGTTCTTTTTGATTTGGTATTTTTTGTTTTGTTTTTAGTGGCTCTTTTTTCTTTTTTATTTGYTTTTTTTTTTTATTTATTTGTTTGTTTTGCTTCTTTTTTTGATTTTTATTTTTGTAAGTCTTCTTCTTTTGAGAGTGGTTTTATGAGTGTTGGTTTAATTCAGAATTCTTTTAGAATTCACTTTTTTGTTATTATAATCATGTTTGTTGTTTTTGATTTGGAGATTGTTATTTTTATTGGTATTCTTATTTCTGATTTAAATTCTTTTGTTTGTTTTTTTTTTTTGTTTTTTTTTTTGTTYTTGTTTTTTTATATGGAGTGGTATTATGGTAAGCTTGTTTGAAATTTTTAATATTAAAAAACTTTATTATAATTTAGTATATCTCGTTGTCGTTGAGAAGGTTTTAAGTTTTATCTTATTATTATATTTTTTTTTTTTCTTGTTTTTAGTATCAAAAACCGATTGGGGTTTTGATATATTATATATTATATATTATAAAAATAATATAAATATAATATATTTATTAATTATATTTATATATAAATAATTATATTTATATATATAAATAATTATATTTATATTATTTTTATTATGTATGTATATATATTTATGTTGATATTAATTAGTTAATATCATATCCTTTGTTTAGGATAATTGTTTGATGGAGATTTTATTAATTAGGTAGACTTGTTTAATTTAAGCTGGTAAACTTTGAACTTNTTCGGGTTCTTAAAGTTTCAGGAAAACAAGTCTACCTAATTAATGGTTTTATTTTAATTGAAATTATATGTCTATGAGTTCGATTAAAATAAAATTTTGTAGTATRATTGTANNNNNNNNNNNNNNNNNNNNNNNNNNNNNNNNN
>Thailand_Human_S9_2
GTCGTTTATTTTTCGATTTTTTTATTTATAATTTTGTTGGTTTTTTTTGTTGTTTTTTTTGTTATACAGAGTATTGCTTTTATTACTTTATATGAGCGTCATTTGTTGGGTCTTAGTCAATCTCGACTTGGTCCTACGAAGGTAGGTTTTTTTGGTGTTTTGCAGGCTATTGTAGATGGAGTTAAGCTTCTAAGTAAAGAACAATTTTTACCTTATAATTCTTCTTATTTTTTTTTTTTATTTATTCCTTCTGTTTCTTTTTGTTTGATATATTTGGAGTGGTTTGTTCTTCCTTTTTTTTTTGATTTTTTTACTTTTAATTATTCTGTTTTGTTTTTTCTTTGTTTGGTTGGTTTTTCTGTTTATACTATTTTAATTTCTGGAATTGTTTCTAAGTCTAAGTATTCTATAATTGGTTCTATTCGTGCTAGTAGTCAGAGTATTTCTTATGAGATTTCTTTTACTTTTTTTGTTTTTTGTGTTGTTCTTCATGTTGGTGTTTTTAGTTTTTTTAGTTTTTTTAGTTTTAGTATAGTTGTTCTTTTTTTTCCTTTTCTTATTATGATTATTGGTGAGCTTAATCGTGCTCCTTTTGATTTTTCTGAGGGTGAGAGTGAACTTGTCAGTGGTTATAATATTGAATATTCTAGTGTTGCTTTTGTTCTTTTGTTTTTGAGTGAGTATGGTGTGTTGATTTTTTTTTGTGTTCTTTTTTCTTTTTTGTTTTTTGGTGGTTCTGTTTTTATGTCTTTTGTTATTTTTTCTTTTTTGATTTTTATTCGTAGTTCTTTTCCTCGTTATCGTTATGATATGATGATAGGTTTTTTTTGATTTATTATGTTACCTATTTCTATGATTTTGTTTTTATTTTTTTGTTTGTTATTTTTTTAGGGATTTAGTTTATATTAAAATGTTTGTTTTGCGTACAAAAGAATTTTTTCTCTGAATTTTTTTTCTTAGTTTATAGATTTGATTATGGTCATTGTAATGATAAAATGGTGTTATATAATTTTTAATCACTTGAGTGGACAATGTTTTTCTATCCCGGCAATGTATTGCTTGTATAAACTCAGTACCAGAATAATCGGATAGACTGAGTAAGCTTATACCCTAAATGTGTTTTGGCCATGGTTTTTTTTTTGATTTTTTTACAACTGTTTAGTGCAATGTGCAGTTTTTTTTTGTTGTTTTATCTTGGTCAATAAGATTAGACAAATGACCTGGATTAGTACCCAGTTAATCTAAATTTAAAAGTTGCAGGAGTAAAGTAATATTTAAACTGTAATAATATTGGCGGATTTTTTAATTATCTTTGGAGGTTGAGCTGTAATTGAGAACCCTCATTATCAGCTTTGATTTTTGTCGCATGTATGATCGTTTATGTCCTTCTTAAAGAGGTGCATTAAAGATTATTTGGTGTTTAATCAATGATATCTATTAAAACAGATAAATACCTGGTATATATCAAAGTTTTCGTTTGACCTACAATATCTTATGTTTCGGATAAGGAGGAGAGATTCTTCTTTGAAGTTGTAAAAGACAGTAAATGCTTTTTAATGTAGCATTGAAGTATTTAGAGAAATCGTACAAATCATCCATCAATTGCCCACAGGGGAGTAAGTTGTAGTAAAGTAGGTGTAGGGGAATCTGTACCTAGTTTAAGTTGGTTATATTTTAATAATTTGGTTTTTTTCCAAGTGTTTTTTCCTTCTTTAATAAGTTAGTATATTTTAGTACATTGGGTTCATATCCTAAAGGAGAATTTTCACTTATTTTTTATTGTTTTTTTTATTTAATTTTTTCTTTTTTAAGGGGGTACTTTTAAGGTTTTTGGGAGTTATTAGTATAATAAGTATTTTTAATTGCAAATTAAAAGGTTAATAGCTTTTTTTATTCTTTTAAGTTTTTAAATGTTCCTGTTAGTTTTTCTTTATCTGTTTTTTGGAATTTTGGTAGTATTTTGGGCATGGTTCTTTTTTTTCAGATTTTTAGTGGTTTATTTTTATCTTTTTATTATGTTGCTGATGGTTTTAATTCTTTTTCTAGTGTTCAGTATATTATAAGTGATGTTAATTTTGGTTGGGTTTTTCGTATTTTACATTTTAACGGTGCTAGTTTATTTTTTTTTTTTTTGTATTTGCATTTTTTTAAGGGTCTTTTTTTTTGTAGTTATCGTTTGTCTGGTACTTGGATTATTGGTTTAACTATTTTTTTTTTTGTTATAATGGAGGCTTTTATAGGTTATGTTTTAGTTTGGGCTCAGATGAGTTTTTGAGCTTCTGTTGTTATTACTAGTCTTTTAAGTGTTATTCCTTACTTTGGTTTTTCTATTGTTTATTGGATTTGGAGTGGTTTTTCTGTTGTTAATTCTACTCTTAAGTTTTTTTTTGTTATTCATTTTTTAATGCCTTGATTGGTTTTTCTTTTAGTTTTTGTTCATTTGTTTTTTTTACATTCTACTGGTAGGACTTCTGTTTTATATTGTCATGGTGATTATGATAAAATTAGTTTTTTCCCTTATTATTTTTATAAAGATTCTTATAATTTGGTTGTTTTTTTTCTTTTTTTTATTTTTTCTTTTTTTTTTCCTTTTTTACTTGGTGATCCTGAAATGTTTGTTGAGTCTGATCCAATGGTTAGACCTGTACATATTGTTCCTGAGTGATATTTCTTATTTGCTTATGCTATTTTGCGTGCTATCCCTAATAAAGTTTTAGGTGTTTTTTTTCTTGTTTTTAGTATTTTTATTTTTTATTTTTATGTTTTTTTTAATAATTATTATAGTGTTCTTGATAATTTGAATTTTTTTTTAGTTGTTTTTTTTATTTTGGTTTCTGTTTTTTTAAGTTGATTAGGTCAGTGTCATGTTGAATATCCTTTTATTGGTTTGAGAGTTGTTTTTTCTTTTTTTTATTTTTTTTTTGCTTTTTTAATTGTTTTCTCTCGATTTTTGACTAAATTTATTTTTTCTTAGTAAACTTAGTATAATTTATTATATTGGATTTAGGATCCTGGGATTTTTGTTTACTTTTAATTATTTCCAAGGTTACATGATAGGTTTTTCTAATAATTATCTTTGTAGATACATGGATTGGTTTCATAATTTTAATTGTAGTTTATTATTTGGTGTTTTATTTTTTGTTTTTATAGTTATTGTTAATCTTTTTGTTAATTCTTATTATTTTAAGAGTCATAATATTGAATATCAATTTGGTGAGTTTTTATGTAGTTTGTTGCCTTTATTTATTTTGGTTTTTCAAATGTTTCCTTCTTTGTCTTTGTTGTATTTTAGTGGTTTGTCTTATTTAGATAGTAGTTTGACTGTTAAAGTTGTTGGTCATCAATGGTATTGAAGTTATGATTATAGGGATATCGGTATTGAATTTGATTCTTATATGAAGTCTATTGATTCTTTATTGATTGGTGAGCCTCGTTTATTAGAAGTTGATAATCGTTGTGTCGTTCCTTGTGATACTAATATTCGATTTTGTATTACATCGGCTGATGTTATTCACTCTTGATCTCTTCCTTCTTTTTGTATTAAACTTGATGCTATGAGTGGTATTTTAAGTACTGTTACTTGTAGTTTTCCTATGGTTGGTGTTTTTTATGGTCAGTGTTCTGAGATTTGTGGTGCTAATCATAGTTTTATACCTATCTGTTTGGAGGTTTCTTTGTTGGAAAATTTTAAAGATTGATGTTATTTAATGTCTAGTTAATTTTGAGGTATTAGTATATTTTAGTATTATTCTTTTTCGAGGAGTCGGATTTATACCTTTATTGAATTAGCATAATTTAATGTATTTGTTTTAAGCGCAAAAGATTTTATTCAATTTTACTCTTTTAGTTTATAAAAAATATGACTTTGAAGCAGTTAAGAATTATAGAGTATATTTTTTTTTTATATATATATTAGTATTGCATACTATGTTAGGATATTTTCAAAGATTTTGATAAATAGAAGCAAAGTGTTTAAGGTGTAGTTTTTTTTTTTGTTACAAAAATAATTTTACTACTCTTAGTGTTGATACATCGAACTTTGTGATATCTGTTTTTAATTTTTATATTAGAAAATTATATATTGTTTTTTTTTTTTGTAGTTTTAATAATTTGAAGTTTTTTTGTTTTAAGTTTTATAACTTTACTACTTTTYTTTTYTTTTTTTTTTTTTAATTATAATTCTTTATAGTTTTTATTATCTAACAATTAGTAAATTAATAAATTATGTTTTTTTTTTTAATATAAATGAATTACTAATTATCTGGTCAAATGTTTATTAAAGACTTAGGATTTATATTAAATCTGTCTTCTGCCCTATGGTTTTTTTAAATGGCAGTCTTAGCGTGAGGACATTAAAGTAGCAAAATAATTTGTGCTTTTATTGGGTTCGAGTATGAATGAAGTTTTGGCTAGTGATATTTTTTTTTTTTTTTGAATTTAATATACATCTAAAAAGAGATGTTTATAATAAAACAAAGATAAGTCTTCGGAAATTTTATTTCTATTAAAAGTTTTTTTTTTTAGTAATTTATCTAGGGAAGATTATTATATAATTTTTTTTTACTATTTTTAATTTAAAAAATTACTCCGGAGTTAACAGAAAAACATGCCTTATGTAGTTCTTATATTTTGGTAAGTTTTACATCGATGTTGTATCTTTATTAGCTGAAGAGGAGAAATTTCAGTTTTTTAGACTGTTCTTCTTTTAATAAATAAAACGTGATATTAGTTTAATTCATCGTGAGATAGAATTGTTTATCTTGTTTATTATTTTTTTTTATCGGGATTAGTACGAAAGGAATTTCACTATAATTTTAAATTTTTTAATCTTTTTTTTAATTTTTTTTGTTTATTTTTTTCTTGTCTTAGTTTTCTTGTTTTTGATCCTTTAAAGAGTGCTTTTTTTTTAGTTCTTTCTTTAATTTTTTTGGTTTTTTTTATTTCTTTTGGTTTTTATGTTTGGTTTTCTTATTTTATTTGTTTGATTTTTTTGAGTGGTATTTTTGTTATTATTGTTTATTTTTCTAGTTTTTCTAAATATATTTATGTCAATATTAATTTTTTTCTTGTYYTTTTTGTTTTCTTGTTTTTTTTTTTTTATTCTTTTTTTTTCTTTTTAGATCCTAGTTATCATAATTCTTTAAATTTTCTTTATTATGATTTGTTTTTTTCTTTTATTTTTTGGGTTGTTTTTTGTTTGTTTTTTTTTATAAATTTTGTTAGCTTTTTTCTTTGTTTTTCTGGTGCTCTTCGACTGTATTAATTTTGGTTTATTAGTATAATAAGTATATTTGATTTCCAATCAAATGGTCATTAAACTATGCTATTTTAGTTTATGTAAAATGTCTAATTTGTAATTAGAAGAATTTTTAGCAACTTTCTAGTTTTTGTTTTTTATAGTACTAATCACAAAGATATTGGTAGTATTTATTTAATTTTTGGTTTATGAGCTGGTATAGTTGGTTCTGCTCTTTCTATAATTATTCGTATCGAGTTAAGTAAGCCTGGTATGTTTATTGGAGATGGTCAATTATATAATTCTATTTTAACTGCTCATGCTATTTTGATAATTTTTTTTATGGTTATACCTAGGATGATTGGTGGTTTTGGTAATTGGATGGTTCCTTTAATATTAGGTGCACCTGATATGAGTTTTCCTCGATTAAATAATATTAGTTTTTGATTATTACCTGCTTCTATTTTTTTGGTTTTTTTGGCTTGTTTTGTTGATAATGGTTTAGGTACTAGTTGAACTATTTATCCCCCTTTATCTACTTCAGGACATCCTGGTTCTAGTGTTGATTTGGCTATTTTTAGTTTACATCTTTCTGGTATTAGTTCTATTTTAGGTGGTATTAATTTTATGTGTACTGTTAAAAATTTACGTTCTAGTTCTGTTTCTCTCAATAATATGAGTTTATTTATTTGAACTATTTTTGTTACTGTTTTTTTATTGGTTTTGTCTTTACCTGTTTTAGCTGGTGCTATTACTATGTTGTTAATTGATCGTAATTTTAATGGTTCTTTTTTTGATCCTAGTTTTGGTGGTAATCCTTTGATTTATCAGCATTTGTTTTGGTTTTTTGGTCATCCAGAAGTTTATATTTTAATTTTACCTGCTTTCGGTATTATTAGTCAATGTACTTTGTATTTGACTGGTAAAAAAGAAGTTTTTGGTTATTTGGGTATGGTTTATGCTATTTTGAGTATTGGTTTAATTGGTTGTGTAGTTTGAGCTCATCACATGTATACTGTTGGTATAGATTTTGATTCTCGTGCTTATTTTACTGCTGCTACTATAGTGATTGCTGTTCCTACTGGTGTAAAAGTTTTTAGATGGTTAGCTACTTTTTTTGGTACTGTTATAGTTTATCAACCTTTATTATTTTGAGTTATAGGTTTTATTTTTTTGTTTACTATTGGTGGTTTAACTGGTGTTATATTATCTAATTCTAGAATTGACATTATTTTACATGATACTTATTATGTAGTGTCTCATTTTCATTACGTTTTAAGTCTTGGTGCTGTTTTTGGTTTGTTTGCAGGTGTTACTTTGTGATGATCTTTTATTACTGGTTTTGTTTTGAATAAAATTTATATGTATTCTGTTTTTTTTTTATTTTTTATTGGAGTTAATATGACTTTTTTTCCTTTACATTTTGCTGGTTTACATGGTTTCCCACGAAAATATGTAGACTATCCAGATGTTTATTCTTTCTGAAATGTTTTATCTTCTTTTGGTTCTCTTATTAGTATTTTTTCTCTTTTTTTTTTTGTTTTTGTTTTATTAGAATCTTTCATTAGTTATCGTGTTTTAGTTGTTGATTACTTTAATGGTGTTAGACCTGAAAATGCTAATTTAGGTTATAATTTTTACCATAGTTTCCAAGATGGGGTTTATTTGAGAGTGCCTCATAATTAATTGTTTTTATTTTTTATTGGTATTTTTTTCCTTTTTTATAAATTTCGACGTTTTATTTTTGTTATTATTTCTTTTGAATTTTTAATAATGGGAGTTTTTTATTTGTTTTCTTTTTTTTTTGGTTTTTTTTCTTTTTTTTACTTTTTATGTTTTAGTGTTTTTTGTAGTCTTATAGGTGTTGTTTTAATAGTTTATTTTATTAAGTTCTATGGTTGTGATTATGTTTTTTTTTAAAATCACTTAGTATCAAACCCCAATTGAGTGGTTAGCTTAAGTTTAAAGCACCGGATTTTTAATCCGGGGATTAATCTGCTTAAAACTGTTTTTATTTTGATTTGAAATCAAAATTTGGATTTTTCCGCAGTTTTTGTCTTTATTTTTGATTTTTTTTTGTTGTTTTTTGTTTTTGTTTTTTGTTTTTGTTTTTTGTTTTGTTTTTGTTTTTTGTTCCTTTTTTTAAGTTTTCTTTYTTTTTTTTTGATTTTGGTTTTATTGTTTTTAAATTTAATTTTTATTTAAATAGTATTATTTTTTCTTTTGTTTTGATTTTGATTTCTGTTAGTGTTTTTTTTTATAGTCTTTATTATCTTAATATGGAAATTAATTTTTTTTATTATTTTTTTGTTTTGCTTGTTTTTATTTGTAGTATATTTTTTTTGGTTTTTTGTGATAGTGTTTTTTTTGTTTTGCTTGGTTGAGATTTGTTAGGTATTTCTAGTTTTTTTTTAGTTCTTTTTTATAATAATTGAGATAGTTGTAGTGGTTCTATGAATACTGTTTTAACCAATCGTATGGGTGATTTTTTTATTTTTGTTTTTTTTTCTTTGTCTTTTTTTACTTTTTTTAATTTTTTTAGTTTTTCCTATTTTTGTTTTTATTCTTCTTTTTTTCTTATTTTGGCTGCTTTTACTAAGAGTGCTCAGTTTCCTTTTGGTGGTTGATTACCTAAGGCAATGAGTGCTCCTACTCCTGTTAGTTCTTTAGTACATAGTAGTACTCTTGTCACTGCTGGTATTGTTTTGATGATTAAATTTAATGTTATTATTATGAGTTCTTTTCTTTTAAAGTTGGTTCTTATTTCTGGTGTTTTTACTATGTTTTTTTCTAGTTTTTGTGCTTTGTATGAGAATGATTTAAAGAAGGTTGTTGCTCTTAGTACTTTGTCTCAAATGGGTCTTTCAATGGTTTCTTTTGGTTTTGGTTTAAGTTTTCTTTGTTATATTCATTTATTAAGTCATGCTATTTTTAAGAGTTGTCTTTTCATACAGATTGGTTATTTGATTCATTGTTCTTTTGGTCAACAGGATGGTCGTGGTTATTCTTTTGGTAATTTGCCTTATTTTGTTCAGCTTCAGATTTTAATTACTCTTTTTTGTTTGTGTGGTTTGTTTTTTTTAAGTGGTTCTGTTAGTAAAGATTATATTCTTGTTTTTTTTTTTTCTAGTTATTTTATGTTKTTTTTTTCTTTTTTTTTTTTTATTTCTGTTTTTATTACTTTTTTATATAGTTATCGCATTTGAAGTAGTCTTTTTTTAACTTTTTTTAATTCTTTATATTATAGTTGTAGTAGTTTTTTATTTTTTTTTATTAGTATTCCTTTGGTTTTTTTTTCTTTGTTTTTTATTTGGTGATTGAATCTTAATTTTTTTAGAATTCCTGTTGTTTTTGTTTATATTGATTTTTATTTTTTTTTTTTTTTTATTTTWTTKTTTTTTTTYTTTTATTTTATTGTTTTYAAGTTTTTGTCTTTTTCTGTTTATTGTTTTTTGATGGATTATTTTCCTATTTTATTTACTCGTTTTTTTCATGATTTTAAGTTTTTTGATTTGTTTTTGAATAAGTTAAATCTTACTTTTTTTTCYTTTTTTTCTTTTTCTAGTTTTATTTCTATATTTTCTTATTTTAATAAGTTTAATTTTTTAGTTGTTTTCATTTTTCTTATTTTTGTTGTTTTTTAGATATCTAATTTATTTTTTTAGTTTTTTAAAGTTTTTTTTTTTNTTGATTTTTTTTTTTTTTTWTGATTTTTTTTTTTTGTTTTTTTYTTTTGYTTTTTGTTTTTTTTGTTTTAGTTTTTTTTGTTGGTCTGGTAATTTTTTTTTAATTGATTCTTATTTTTATGTTGCTGTTTGTTTTATGTCTGTTTTTATTTTTTCTTTGGTTTTGGTTTCTGAACGTCATCGTGTTATTGTTTTTTTTTCTAAGGTTCTTTTGGTTATTTCTTTTTTTTTTTTTTTTTCTTATAGTGTTTTTTATCTATATGTTTTTTTTGAACTTTCTATGGTTCCTATTATTATTTTAATTCTTGGTTATGGTTATCAGATTGAGAAGGTTAATTCTTTTTTTTATCTTGTGTTTTATGCTACTTTTTGTAGTGTTCCTTTTCTTTTTGTTTATTTTAGTTTGGATTTTTTTTTTGTTGTTCCTTATTTTGATTGTTTTATTTCTTGGGAGATGGTTTTTATTATTAGTTTGGCTTTTATAATGAAATTTCCTGTTTTTTTTTTACATCTTTGGTTGCCTAAAGCTCATGTTGAAGCTCCCACTTCTGCTAGTATTTTATTAGCTGGTTTGTTGTTGAAGTTTGGTACTGTTGGGTTTGTTCGTATTATAAAGAGTCTTAGTTATTGTCATATTAATTATTGATTTTTTTTTTCGGTTTTAGGTATGTTTATTTCTTGTTTTGTTTGTGTTTTTCAGAGTGATTTTAAGTCTTTAGCTGCTTATTCTTCTGTTGTTCATATGAATTTTTTGTTGTTTTTTCTTTTGTTTTTTGGTTTATATTCCAAAACTGGTAGTTTTTTAATAATGGTTTCTCACGGATACACTTCTTCTGTTATGTTTTATTTCATTGGTGAGTTTTATCGTTCTTTAGGTAGTCGAATGATTTATTTTTTGAACAGTTTTATGTCTTCTAGTTTTATTTTTTCTTTTTTAATTTCTTTGGTTTTTTTATCTAATTGTGGTATACCTCCTTCTATTTCTTTTTTTTCTGAGTTTTTTTCTTTTTCTGGTTTTTTTTCTTTGTTTTATAATGTTTTTTTTTTGGTTTTTTTTTATTTTTTTGTTTCTTTTTATTATTGTGTTTATATTATTGTTATTTCTTTTTTAGGTAAGAAGTTTTTTTTTTTTAAGAGTTGATTTTTTTTTTGGTCTCTTCCTTTAATTTTTTTTTGTTTTAATGTGTTTGGTTTTTTTTTATTTTTTTAATAGATTTAAGTTAAGTTAAACTATTAGTCTTCAAAACTAAAAATTTTATCTATAAGGTATTTAGTAGGAATTTTCTATATCCAATTGCGGTTTGGAAGTTTTTTTACCTTAACAAATTTTAGGCGAGTCTTCTAAACTTGTTTTGGGGTTTCCCGTTTGTTTTTTAAGTTTTTTCATAATTTCCATGTTTTGAGTTTTTCTTCTTATCCTTTTTTTATGTTTATTTCTTTAAGTTCTCTTTTTTCTTCTTTTGTTGTTTTTTTCAAGTTTGGTATTTTTTTTTTTCTTTTTTTTTCTTTTTTTTCTTTTTTATTTCTTATTTTTTGTTGGTTTAAGGATATTTGTATAGAGGGTCTTTGCGGTTATCATAATTTTTATGTTATAGATGGTTTTAAGTTTGGTTTTGTTTTGTTTATTTTTAGTGAATTTATATTTTTTTTTAGTGTTTTTTGGTTTTATTTTGATTCTGCTTTAGTTCCTGCTCACGAAATTGGTTGTGGTTGGGGATTTTTTGGTTTGGATAAGATTAATCCTTTTGGAGTTCCTCTTTTAAATACTGTTATTCTTCTTAGAAGTGGTGTTACTGTTACTTGGTCTCATTATTGTCTTTTGAATAATTTTTATTGTTTAGATGGTTTGATTTTAACTATTCTTCTTTCTTTTATTTTTATTTTGGTTCAGTTTTTTGAGTATAAGAGTTCTAGTTTTTCTATCTCTGATGGTGTTTATGGTAGTATTTTTTATTTTTCTACTGGTTTTCATGGTTTTCATGTTATTCTAGGTGCTGTTTTCCTCACTTATAATCTTTTTCGTTTTTTATTATATCATTTTAATTATTCTCATCATTTGGGTTATGAGTTTTCTATTTTGTATTGGCATTTTGTAGATGTTGTTTGGTTATTTTTATTTGTTTTTGTTTATTGGTGAGGTTATTAGGTTTTATTTTTACTTTTTGGATTTTTTTAATTTTTTTGATTTTTTTCTTTTTGTTTTTGTTTTGCAGTTTATTTTTTGTCAAAAAGATAGATTAATTAATGTTTTTTTTAATAAGTTTTTTTCTTTTTTAGTTGGTGTTTTTTCTTATAATTCTTCTTGTTTTATTAGATATATTTTTTCTTCTTTTATTTTTGTTTTTTTGTTGACTTGTTGTTTTGGAGGTTATTTTAGTTATTCTTTTTGTCCTTTGGGTATTATTGAGTTTACTTTTTTTTTTTCTTTTGTTTCTTGATTTTCTACTTTTTTGTTTTTGATTTCTAGTCAGAAATTTTCTGTTTATATGAAGAAGTCTGGTGATGGTTTTTTTAAGACTTTTTTTTTGTTATTTGTTGAGATTATTAGTGAGTTTAGTCGTCCTATTGCTTTAAGTGTTCGTTTGTTTGCTAATATTATAGTTGGTCATGTTATTAGTGCTTGTTTTTATGTTTTTTTTGAGTGTGTTTTTGGTTTTTCTTTTTTAATTGTTTTTGCTATTGTTTTTGAGTGTTTTGTTTTTATTTTGCAGAGTTATATTTTTTCTCGTTTAATTTATTTATATATTAACGAGTAGCTTTTTAGTTTATTTAAAATTTTTACTTGTGGTGTAAAAGAAATTTGAGCTTTGTAAGTTAGTTTAAGTAGAATTTTTGTTTTTGGTACAAATGGTTATCTTACATTGAGGATTATTTTAATTTAGAATATTTAGCTGTTAACTAAAAGGTTTATCTTCATAAGAGTTTAGTTTATATTTAAAATATTAAATTGTAAATTTAAAGTTTTTTGCTCTTGCAGTAATTAGTTTAATTAAAATATAACATTTGGATTGTTAAGTTTTTTTACTGATTTTTCTTTTATTTTTTTGTTATTATTGTTTTTTTTTTAAATTGTTTTATTTGTAATATTGTTTTTTGATGGAGTATTTTTTTTTTAATGACTCTTGTTTTTGTTTTTTTAAATTTTAATAATTCTTATTCTTCTATTAACTATTTTATTTTTCAGGAGTTTCTTGGTTTGCTTTTTGTTTTTTTTTCTTTTGGTATTCTTCAATTTTTTATTATTTTATTAAAAGTTGGTGTTTCTCCTTTTCATTTTTGGTGTTTAAATATTTTTAATGGTCTTAGAGGTTTTAATACTTTTTGATTTCTTACTTTTCAGAAGTTACCTTACTTTCCTGTTTTTTCTTTTATTTTTGATTATAGTTTTTTTTTTTTTCTTGTTTTTGGTATTATTTTTTGTTATTTTAATCTTTTTTTTTGTAAGTCTTTTAAGAGTATAGTTTTTATTTCTTCTGTTGAGTCTTTTAATTGGTTGTTAATTTCTCTTTTCTCTTCTTTGTTTTCTGGTTTTTTTTTGTTTCTTTACTATGTTTTTGTTATGTTTTTTTTGTTGGATTATAGTTCTACTAAAGGTTATGATTTTTATAATTGGGAATTGGTTTTTCTTTTTATAAATTTTCCTATGACTATTACTTTTTTTGTTAAAATTTTTTCTATTATTTTTTTTTTTAATATTAGTTCTTTTTATTTGTTGTTTGTTTTATTTTTAATGGTCTTTTCTGTTTTTGGTTTTGGTTTTTGGTTTTTTAATGTTGGTTTGAAATTTAGTTATTATGGTTTTTATAATTTTAGTTTTTTTTATTTTTTTTTTTTTCCTTTGATGTTTTTTTGTCTTTTTTAAAAGAGTTTTAGTTTATATAGAATTTATCACTTACAATGATGGGGTTTAAACTCTTACCAATTTAGTAAAATTTTATTATATTGCTTTGATATGGCAAAGTTCTTTTTGATTTGGTATTTTTTGTTTTGTTTTTAGTGGCTCTTTTTTCTTTTTTATTTGCTTTTTTTTTTTATTTGTTTGTTTGTTTTGCTTCTTTTTTTGATTTTTATTTTTGTAAGTCTTCTTCTTTTGAGAGTGGTTTTATGAGTGTTGGTTTAATTCAGAATTCTTTTAGAATTCACTTTTTTGTTATTATAATCATGTTTGTTGTTTTTGATTTGGAGATTGTTATTTTTATTGGTATTCTTATTTCTGATTTAAATTCTTTTGTTTGTTTTTTTTTTTTGTTTTTTTTTTTGTTCTTGTTTTTTTATATGGAGTGGTATTATGGTAAGCTTGTTTGAAATTTTTAATATTAAAAAACTTTATTATAATTTAGTATATCTCGTTGTCGTTGAGAAGGTTTTAAGTTTTATCTTATTATTATATTTTTTTTTTTTCTTGTTTTTAGTATCAAAAACCGATTGGGGTTTTGATATATTATATATTATATATTATAAAAATAATATAAATATAATATATTTATTAATTATATTTATATATAAATAATTATATTTATATATATAAATAATTATATTTATATTATTTTTATTATGTATATATATATTTTTATGTTGATATTAATTAGTTAATATCATATCCTTTGTTTAGGATAATTGTTTGATGGAGATTTTATTAATTAGGTAGACTTGTTTAATTTAAGCTGGTAAACTTTGAACTTTCTTNNNNNNNNAAAGTTTCAGGAAAACAAGTCTACCTAATTAATGGTTTTATTTTAATTKAAATTATATGTCTATGAGTTCGATTAAAATAAAATTYTGTAGTATGANNNNNNNNNNNNNNNNNNNNNNNNNNNNNNNNNNNNNN
>Thailand_Human_S12_11
GTCGTTTATTTTTCGATTTTTTTATTTATAATTTTGTTGGTTTTTTTTGTTGTTTTTTTTGTTATACAGAGTATTGCTTTTATTACTTTATATGAGCGTCATTTGTTGGGTCTTAGTCAATCTCGACTTGGTCCTACGAAGGTAGGTTTTTTTGGTGTTTTGCAGGCTATTGTAGATGGAGTTAAGCTTCTAAGTAAAGAACAATTTTTACCTTATAATTCTTCTTATTTTTTTTTTTTATTTATTCCTTCTGTTTCTTTTTGTTTGATATATTTGGAGTGGTTTGTTCTTCCTTTTTTTTTTGATTTTTTTACTTTTAATTATTCTGTTTTGTTTTTTCTTTGTTTGGTTGGTTTTTCTGTTTATACTACTTTAATTTCTGGAATTGTTTCCAAATCTAAGTATTCTATAATTGGTTCTATTCGTGCTAGTAGTCAGAGTATTTCTTATGAGATTTCTTTTACTTTTTTTGTTTTTTGTGTTGTTCTTCATGTTGGTGTTTTTAGTTTTTTTAGTTTTTTTAGTTTTAGTATAGTTGTTCTTTTTTTTCCTTTTCTTATTATGATTATTGGTGAGCTTAATCGTGCTCCTTTTGATTTTTCTGAGGGTGAGAGTGAACTTGTTAGTGGTTATAATATTGAATATTCTAGTGTTGCTTTTGTTCTTTTGTTTTTGAGTGAGTATGGTGTGTTGATTTTTTTTTGTGTTCTTTTTTCTTTTTTGTTTTTTGGTGGTTCTGTTTTTATGTCTTTTGTTATTTTTTCTTTTTTGATTTTTATTCGTAGTTCTTTTCCTCGTTATCGTTATGATATGATGATAGGTTTTTTTTGATTTATTATGTTACCTGTTTCTATGATTTTGTTTTTATTTTTTTGTTTGTTATTTTTTTAGGGATTTAGTTTATATTAAAATGTTTGTTTTGCGTACAAAAGAATTTTTTCTCTGAATTTTTTTTCTTAGTTTATAGATTTGATTATGGTCATTGTAATGATAAAATGGTGTTATATAATTTTTAATCACTTGAGTGGACAATGTTTTTCTATCCCGGCAATGTATTGCTTGTATAAACTCAGTACCAGAATAATCGGATAGACTGAGTAAGCTTATACCCTAAATGTGTTTTGGCCATGGTTTTTTTTTTGATTTTTTTACAACTGTTTAGTGCAATGTGCAGTTTTTTTTTGTTGTTTTATCTTGGTCAATAAGATTAGACAAATGACCTGGATTAGTACCCAGTTAATCTAAATTTAAAAGTTGCAGGAGTAAAGTAATATTTAAACTGTAATAATATTGGCGGATTTTTTAATTATCTTTGGAGGTTGAGCTGTAATTGAGAACCCTCATTATCAGCTTTGATTTTTGTCGCATGTATGATCGTTTATGTCCTTCTTAAAGAGGTGCATTAAAGATTATTTGGTGTTTAATCAATGATATCTATTAAAACAGATAAATACCTGGTATATATCAAAGTTTTCGTTTGACCTACAATATCTTATGTTTCGGATAAGGAGGAGAGATTCTTCTTTGAAGTTGTAAAAGACAGTAAATGCTTTTTAATGTAGCATTGAAGTATTTAGAGAAATCGTACAAATCATCCATCAATTGCCCACAGGGGAGTAAGTTGTAGTAAAGTAGGTGTAGGGGAATCTGTACCTAGTTTAAGTTGGTTATATTTTAATAATTTGGTTTTTTTCCAAGTGTTTTTTCCTTCTTTAATAAGTTAGTATATTTTAGTACATTGGGTTCATATCCTAAAGGAGAATTTTCACTTATTTTTTATTGTTTTTTTTATTTAATTTTTTCTTTTTTAAGGGGGTACTTTTAAGGTTTTTGGGAGTTATTAGTATAATAAGTATTTTTAATTGCAAATTAAAAGGTTAATAGCTTTTTTTGTTCTTTTAAGTTTTTAAATGTTCCTGTTAGTTTTTCTTTATCTGTTTTTTGGAATTTTGGTAGTATTTTGGGTATGGTTCTTTTTTTTCAGATTTTTAGTGGTTTATTTTTATCTTTTTATTATGTTGCTGATGGTTTTAATTCTTTTTCTAGTGTTCAGTATATCATAAGTGATGTTAATTTTGGTTGGGTTTTTCGTATTTTACATTTTAACGGTGCTAGTTTATTTTTTTTTTTTTTGTATTTGCATTTTTTTAAGGGTCTTTTTTTTTGTAGTTATCGTTTGTCTGGTACTTGGATTATTGGTTTAACTATTTTTTTTTTTGTTATAATGGAGGCTTTTATAGGTTATGTTTTAGTTTGGGCTCAGATGAGTTTTTGAGCTTCTGTTGTTATTACTAGTCTTTTAAGTGTTATTCCTTACTTTGGTTTTTCTATTGTTTATTGGATTTGGAGTGGTTTTTCTGTTGTTAATTCTACTCTTAAGTTTTTTTTTGTTATTCATTTTTTAATGCCTTGATTGGTTTTTCTTTTAGTTTTTGTTCATTTGTTTTTTTTACATTCTACTGGTAGGACTTCTGTTTTATATTGTCATGGTGATTATGATAAAATTAGTTTTTTCCCTTATTATTTTTATAAAGATTCTTATAATTTGGTTGTTTTTTTTCTTTTTTTTATTTTTTCTTTTTTTTTTCCTTTTTTACTTGGTGATCCTGAAATGTTTGTTGAGTCTGATCCAATGGTTAGACCTGTACATATTGTTCCTGAGTGATATTTCTTATTTGCTTATGCTATTTTGCGTGCTATCCCTAATAAGGTTTTAGGTGTTTTTTTTCTTGTTTTTAGTATTTTTATTTTTTATTTTTATGTTTTTTTTAATAATTATTATAGTGTTCTTGATAATTTGAATTTTTTTTTAGTTGTTTTTTTTATTTTGGTTTCTGTTTTTTTAAGTTGATTAGGTCAGTGTCATGTTGAATATCCTTTTATTGGTTTGAGAGTTGTTTTTTCTTTTTTTTATTTTTTTTTTGCTTTTTTAATTGTTTTCTCTCGATTTTTGACTAAATTTATTTTTTCTTAGTAAACTTAGTATAATTTATTATATTGGATTTAGGATCCTGGGATTTTTGTTTACTTTTAATTATTTCCAAGGTTACATGATAGGTTTTTCTAATAATTATCTTTGTATATACATGGATTGGTTTCATAATTTTAATTGTAGTTTATTATTTGGTGTTTTATTTTTTGTTTTTATAGTTATTGTTAATCTTTTTGTTAATTCTTATTATTTTAAGAGTCATAATATTGAATATCAATTTGGTGAGTTTTTATGTAGTTTGTTGCCTTTATTTATTTTGGTTTTTCAAATGTTTCCTTCTTTATCTTTGTTGTATTTTAGTGGTTTGTCTTATTTAGATAGTAGTTTAACTGTTAAAGTTGTTGGTCATCAATGATATTGAAGTTATGATTATAGGGATATCGGTATTGAATTTGATTCTTATATGAAGTCTATTGATTCTTTATTGATTGGTGAGCCTCGTTTATTAGAAGTTGATAATCGTTGTGTCGTTCCTTGTGATACTAATATTCGATTTTGTATTACATCGGCTGATGTTATTCACTCTTGATCTCTTCCTTCTTTTTGTATTAAACTTGATGCTATGAGTGGTATTTTAAGTACTGTTACTTGTAGTTTTCCTATGGTTGGTGTTTTTTATGGTCAGTGTTCTGAGATTTGTGGTGCTAATCATAGTTTTATACCTATTTGTTTGGAGGTTTCTTTGTTGGAAAATTTTAAAGATTGATGTTATTTAATGTCTAGTTAATTTTGAGGTATTAGTATATTTTAGTATTATTCTTTTTCGAGGAGTCGGATTTATACCTTTATTGAATTAGCATAATTTAATGTATTTGTTTTAAGCGCAAAAGATTTTATTCAATTTTACTCTTTTAGTTTATAAAAAATATGACTTTGAAGCAGTTAAGAATCATAGAGTATATTTTTTTTTTATATATATATTAGTATTGCATACTATGTTAGGATATTTTCAAAGATTTTGATAAATAGAAGCAAAGTGTTTAAGGTGTAGTTTTTTTTTTTGTTACAAAAATAATTTTACTACTCTTAGTGTTGATACATCGAACTTTGTGATATCTGTTTTTAATTTTTATATTAGAAAATTATATATTGTTTTTTTTTTTTGTAGTTTTAATAATTTGAAGTTTTTTTGTTTTAAGTTTTATAACTTTACTACTTTTYTTTTYTTTTTTTTTTTTTAATTATAATTCTTTATAGTTTTTATTATCTAACAATTAGTAAATTAATAAATTATGTTTTTTTTTTTAATATAAATGAATTACTAATTATCTGGTCAAATGTTTATTAAAGACTTAGGATTTATATTAAATCTGTCTTCTGCCCTATGGTTTTTTTAAATGGCAGTCTTAGCGTGAGGACATTAAAGTAGCAAAATAATTTGTGCTTTTATTGGGTTCGAGTATGAATGAAGTTTTGGCTGGTGATATTTTTTTTTTTTTTTGAATTTAATATACATCTAAAAAGAGATGTTTATAATAAAACAAAGATAAGTCTTCGGAAATTTTATTTCTATTAAAAGTTTTTTTTTTTAGTAATTTATCTAGGGAAGATTATTATATAATTTTTTTTTACTATTTTTAATTTAAAAAATTACTCCGGAGTTAACAGAAAAACATGCCTTATGTAGTTCTTATATTTTGGTAAGTTTTACATCGATGTTGTATCTTTATTAGCTGAAGAGGAGAAATTTCAGTTTTTTAGACTGTTCTTCTTTTAATAAATAAAACGTGATATTAGTTTAATTCATCGTGAGATAGAATTGTTTATCTTGTTTATTATTTTTTTTTATCGGGATTAGTACGAAAGGAATTTCACTATAATTTTAAATTTTTTAATCTTTTTTTTAATTTTTTTTGTTTATTTTTTTCTTGTCTTAGTTTTCTTGTTTTTGATCCTTTAAAGAGTGCTTTTTTTTTAGTTCTTTCTTTAATTTTTTTGGTTTTTTTTATTTCTTTTGGTTTTTATGTTTGGTTTTCTTATTTTATTTGTTTGATTTTTTTGAGTGGTATTTTTGTTATTATTGTTTATTTTTCTAGTTTTTCTAAATATATTTATGTCAATATTAATTTTTTTCTTGTTCTTTTTGTTTTCTTGTTTTTTTTTTTTTATTCTTTTTTTTTCTTTTTAGATCCTAGTTATCATAATTCTTTAAATTTTCTTTATTATGATTTGTTTTTTTCTTTTATTTTTTGGGTTGTTTTTTGTTTGTTTTTTTTTATAAATTTTGTTAGCTTTTTTCTTTGTTTTTCTGGTGCTCTTCGACTGTATTAATTTTGGTTTATTAGTATAATAAGTATATTTGATTTCCAATCAAATGGTCATTAAACTATGCTATTTTAGTTTATGTAAAATGTCTAATTTGTAATTAGAAGAATTTTTAGCAACTTTCTAGTTTTTGTTTTTTATAGTACTAATCACAAAGATATTGGTAGTATTTATTTAATTTTTGGTTTATGAGCTGGTATAGTTGGTTCTGCTCTTTCTATAATTATTCGTATCGAGTTAAGTAAGCCTGGTATGTTTATTGGAGATGGTCAATTATATAATTCTATTTTAACTGCTCATGCTATTTTGATAATTTTTTTTATGGTTATACCTAGGATGATTGGTGGTTTTGGTAATTGGATGGTTCCTTTAATATTAGGTGCACCTGATATGAGTTTTCCTCGATTAAATAATATTAGTTTTTGATTATTACCTGCTTCTATTTTTTTGGTTTTTTTGGCTTGTTTTGTTGATAATGGTTTAGGTACTAGTTGAACTATTTATCCCCCTTTATCTACTTCAGGACATCCTGGTTCTAGTGTTGATTTGGCTATTTTTAGTTTACATCTTTCTGGTATTAGTTCTATTTTGGGTGGTATTAATTTTATGTGTACTGTTAAAAATTTACGTTCTAGTTCTGTTTCTCTCAATAATATGAGTTTATTTATTTGAACTATTTTTGTTACTGTTTTTTTATTGGTTTTGTCTTTACCTGTTTTAGCTGGTGCTATTACTATGTTGTTAATTGATCGTAATTTTAATGGTTCTTTTTTTGATCCTAGTTTTGGTGGTAATCCTTTGATTTATCAGCATTTGTTTTGGTTTTTTGGTCATCCAGAAGTTTATATTTTAATTTTACCTGCTTTCGGTATTATTAGTCAATGTACTTTGTATTTGACTGGTAAAAAAGAAGTTTTTGGTTATTTGGGTATGGTTTATGCTATTTTGAGTATTGGTTTAATTGGTTGTGTAGTTTGAGCTCATCACATGTATACTGTTGGTATAGATTTTGATTCTCGTGCTTATTTTACTGCTGCTACTATAGTGATTGCTGTTCCTACTGGTGTAAAAGTTTTTAGATGGTTAGCTACTTTTTTTGGTACTGTTATAGTTTATCAACCTTTATTATTTTGAGTTATAGGTTTTATTTTTTTATTTACTATTGGTGGTTTAACTGGTGTTATATTATCTAATTCTAGAATTGACATTATTTTACATGATACTTATTATGTAGTGTCTCATTTTCATTACGTTTTAAGTCTTGGTGCTGTTTTTGGTTTGTTTGCAGGTGTTACTTTGTGATGATCTTTTATTACTGGTTTTGTTTTGAATAAAATTTATATGTATTCTGTTTTTTTTTTATTTTTTATTGGAGTTAATATGACTTTTTTTCCTTTACATTTTGCTGGTTTACATGGTTTCCCACGAAAATATGTAGACTATCCAGATGTTTATTCTTTCTGAAATGTTTTATCTTCTTTTGGTTCTCTTATTAGTATTTTTTCTCTTTTTTTTTTTGTTTTTGTTTTATTAGAATCTTTCATTAGTTATCGTGTTTTAGTTGTTGATTACTTTAATGGTGTTAGACCTGAAAATGCTAATTTAGGTTATAATTTTTACCATAGTTTCCAAGATGGGGTTTATTTGAGAGTGCCTCATAATTAATTGTTTTTATTTTTTATTGGTATTTTTTTCCTTTTTTATAAATTTCGACGTTTTATTTTTGTTATTATTTCTTTTGAATTTTTAATAATGGGAGTTTTTTATTTGTTTTCTTTTTTTTTTGGTTTTTTTTCTTTTTTTTATTTTTTATGTTTTAGTGTTTTTTGTAGTCTTATAGGTGTTGTTTTAATAGTTTATTTTATTAAGTTCTATGGTTGTGATTATGTTTTTTTTTAAAATCACTTAATATCAAACCCCAATTGAGTGGTTAGCTTAAGTTTAAAGCACCGGATTTTTAATCCGGGGATTAATCTGCTTAAAACTGTTTTTATTTTGATTTGAAATCAAAATTTGGATTTTTCCGCAGTTTTTGTCTTTATTTTTGATTTTTTTTTGTTGTTTTTTGTTTTTGTTTTTTGTTTTTGTTTTTTGTTTTGTTTTTGTTTTTTGTTCCTTTTTTTAAGTTTTCTTTYTTTTTTTTTGATTTTGGTTTTATTGTTTTTAAATTTAATTTTTATTTAAATAGTATTATTTTTTCTTTTGTTTTGATTTTGATTTCTGTTAGTGTTTTTTTTTATAGTCTTTATTATCTTAATATGGAAATTAATTTTTTTTATTATTTTTTTGTTTTGCTTGTTTTTATTTGTAGTATATTTTTTTTGGTTTTTTGTGATAGTGTTTTTTTTGTTTTGCTTGGTTGAGATTTGTTAGGTATTTCTAGTTTTTTTTTAGTTCTTTTTTATAATAATTGAGATAGTTGTAGTGGTTCTATGAATACTGTTTTAACCAATCGTATGGGTGATTTTTTTATTTTTGTTTTTTTTTCTTTGTCTTTTTTTACTTTTTTTAATTTTTTTAGTTTTTCCTATTTTTGTTTTTATTCTTCTTTTTTTCTTATTTTGGCTGCTTTTACTAAGAGTGCTCAGTTTCCTTTTGGTGGTTGATTACCTAAGGCAATGAGTGCTCCTACTCCTGTCAGTTCTTTAGTACATAGTAGTACTCTTGTTACTGCTGGTATTGTTTTGATGATTAAATTTAATGTTATTATTATGAGTTCTTTTCTTTTAAAGTTGGTTCTTATTTCTGGTGTTTTTACTATGTTTTTTTCTAGTTTTTGTGCTTTGTATGAGAATGATTTAAAGAAGGTTGTTGCTCTTAGTACTTTGTCTCAAATGGGTCTTTCAATGGTTTCTTTTGGTTTTGGTTTAAGTTTTCTTTGTTATGTTCATTTATTAAGTCATGCTATTTTTAAGAGTTGTCTTTTCATACAGATTGGTTATTTGATTCATTGTTCTTTTGGTCAACAGGATGGTCGTGGTTATTCTTTTGGTAATTTGCCTTATTTTGTTCAGCTTCAGATTTTAATTACTCTTTTTTGTTTGTGTGGTTTGTTTTTTTTAAGTGGTTCTGTTAGTAAAGATTATATTCTTGTTTTTTTTTTTTCTAGTTATTTTATGTTKTTTTTTTCTTTTTTTTTTTTTATTTCTGTTTTTATTACTTTTTTATATAGTTATCGCATTTGAAGTAGTCTTTTTTTAACTTTTTTTAATTCTTTATATTATAGTTGTAGTAGTTTTTTATTTTTTTTTATTAGTATTCCTTTGGTTTTTTTTTCTTTGTTTTTTATTTGGTGATTGAATCTTAATTTTTTTAGAATTCCTGTTGTTTTTGTTTATATTGATTTTTATTTTTTTTTTTTTTTTATTTTATTGTTTTTTTTYTTTTATTTTATTGTTTTYAAGTTTTTRTCTTTTTCTKTTTATTGTTTTTTGATGGATTATTTTCCTATTTTATTTACTCGTTTTTTTCATGATTTTAAGTTTTTTGATTTGTTTTTGAATAAGTTAAATCTTACTTTTTTTTCYTTTTTTTCTTTTTCTAGTTTTATTTCTATATTTTCTTATTTTAATAAGTTTAATTTTTTAGTTGTTTTYATTTTTCTTATTTTTGTTGTTTTTTAGATATCTAATTTATTTTTTTAGTTTTTTAAAGTTTTTTTTTTTRTTGATTTTTTTTTTTTTTTATGATTTTTTTTTTTTGTTTTTTTYTTTTGCTTTTTGTTTTTTTTGTTTTWGTTTTTTTTGTTGGTCTGGTAATTTTTTTTTAATTGATTCTTATTTTTATGTTGCTGTTTGTTTTATGTCTGTTTTTATTTTTTCTTTGGTTTTGGTTTCTGAACGTCATCGTGTTATTGTTTTTTTTTCTAAGGTTCTTTTGGTTATTTCTTTTTTTTTTTTTTTTTCTTATAGTGTTTTTTATCTATATGTTTTTTTTGAACTTTCTATGGTTCCTATTATTATTTTAATTCTTGGTTATGGTTATCAGATTGAGAAGGTTAATTCTTTTTTTTATCTTGTGTTTTATGCTACTTTTTGTAGTGTTCCTTTTCTTTTTGTTTATTTTAGTTTGGATTTTTTTTTTGTTGTTCCTTATTTTGATTGTTTTATTTCTTGGGAGATGGTTTTTATTATTAGTTTGGCTTTTATAATGAAATTTCCTGTTTTTTTTTTACATCTTTGGTTGCCTAAAGCTCATGTTGAAGCTCCCACTTCTGCTAGTATTTTATTAGCTGGTTTGTTGTTGAAGTTTGGTACTGTTGGGTTTGTTCGTATTATAAAGAGTCTTAGTTATTGTCATATTAATTATTGATTTTTTTTTTCGGTTTTAGGTATGTTTATTTCTTGTTTTGTTTGTGTTTTTCAGAGTGATTTTAAGTCTTTAGCTGCTTATTCTTCTGTTGTTCATATGAATTTTTTGTTGTTTTTTCTTTTGTTTTTTGGTTTATATTCCAAAACTGGTAGTTTTTTAATAATGGTTTCTCACGGATACACTTCTTCTGTTATGTTTTATTTCATTGGTGAGTTTTATCGTTCTTTAGGTAGTCGAATGATTTATTTTTTGAACAGTTTTATGTCTTCTAGTTTTATTTTTTCTTTTTTGATTTCTTTGGTTTTTTTATCTAATTGTGGTATACCTCCTTCTATTTCTTTTTTTTCTGAGTTTTTTTCTTTTTCTGGTTTTTTTTCTTTGTTTTATAATGTTTTTTTTTTGGTTTTTTTTTATTTTTTTGTTTCTTTTTATTATTGTGTTTATATTATTGTTATTTCTTTTTTAGGTAAGAAGTTTTTTTTTTTTAAGAGTTGATTTTTTTTTTGGTCTCTTCCTTTAATTTTTTTTTGTTTTAATGTGTTTGGTTTTTTTTTATTTTTTTAATAGATTTAAGTTAAGTTAAACTATTAGTCTTCAAAACTAAAAATTTTATCTATAAGGTATTTAGTAGGAATTTTCTATATCCAATTGCGGTTTGGAAGTTTTTTTACCTTAACAAATTTTAGGCGAGTCTTCTAAACTTGTTTTGGGGTTTCCCGTTTGTTTTTTAAGTTTTTTCATAATTTCCATGTTTTGAGTTTTTCTTCTTATCCTTTTTTTATGTTTATTTCTTTAAGTTCTCTTTTTTCTTCTTTTGTTGTTTTTTTTAAGTTTGGTATTTTTTTTTTTCTTTTTTTTTCTTTTTTTTCTTTTTTATTTCTTATTTTTTGTTGGTTTAAGGATATTTGTATAGAGGGTCTTTGCGGTTATCATAATTTTTATGTTATAGATGGTTTTAAGTTTGGTTTTGTTTTGTTTATTTTTAGTGAATTTATATTTTTTTTTAGTGTTTTTTGGTTTTATTTTGATTCTGCTTTAGTTCCTGCTCACGAAATTGGTTGTGGTTGGGGATTTTTTGGTTTGGATAAGATTAATCCTTTTGGAGTTCCTCTTTTAAATACTGTTATTCTTCTTAGAAGTGGTGTTACTGTTACTTGGTCTCATTATTGTCTTTTGAATAATTTTTATTGTTTAGATGGTTTGATTTTAACTATTCTTCTTTCTTTTATTTTTATTTTGGTTCAGTTTTTTGAGTATAAGAGTTCTAGTTTTTCTATCTCTGATGGTGTCTATGGTAGTATTTTTTATTTTTCTACTGGTTTTCATGGTTTTCATGTTATTCTAGGTGCTGTTTTCCTCACTTATAATCTTTTTCGTTTTTTATTATATCATTTTAATTATTCTCATCATTTGGGTTATGAGTTTTCTATTTTGTATTGGCATTTTGTAGATGTTGTTTGGTTATTTTTATTTGTTTTTGTTTATTGGTGAGGTTATTAGGTTTTATTTTTACTTTTTGGATTTTTTTAATTTTTTTGATTTTTTTCTTTTTGTTTTTGTTTTGCAGTTTATTTTTTGTCAAAAAGATAGATTAATTAATGTTTTTTTTAATAAGTTTTTTTCTTTTTTAGTTGGTGTTTTTTCTTATAATTCTTCTTGTTTTATTAGATATATTTTTTCTTCTTTTATTTTTGTTTTTTTGTTGACTTGTTGTTTTGGAGGTTATTTTAGTTATTCTTTTTGTCCTTTGGGTATTATTGAGTTTACTTTTTTTTTTTCTTTTGTTTCTTGATTTTCTACTTTTTTGTTTTTGATTTCTAGTCAGAAATTTTCTGTTTATATGAAGAAGTCTGGTGATGGTTTTTTTAAGACTTTTTTTTTGTTATTTGTTGAGATTATTAGTGAGTTTAGTCGTCCTATTGCTTTAAGTGTTCGTTTGTTTGCTAATATTATAGTTGGTCATGTTATTAGTGCTTGTTTTTATTTTTTTTTTGAGTGTGTTTTTGGTTTTTCTTTTTTAATTGTTTTTGCTATTGTTTTTGAGTGTTTTGTTTTTATTTTGCAGAGTTATATTTTTTCTCGTTTAATTTACTTATATATTAACGAGTAGCTTTTTAGTTTATTTAAAATTTTTACTTGTGGTGTAAAAGAAATTTGAGCTTTGTAAGTTAGTTTAAGTAGAATTTTTGTTTTTGGTACAAATGGTTATCTTACATTGAGGATTATTTTAATTTAGAATATTTAGCTGTTAACTAAAAGGTTTATCTTCATAAGAGTTTAGTTTATATTTAAAATATTAAATTGTAAATTTAAAGTTTTTTGCTCTTGCAGTAATTAGTTTAATTAAAATATAACATTTGGATTGTTAAGTTTTTTTACTGATTTTTCTTTTATTTTTTTGTTATTATTGTTTTTTTTTTAAATTGTTTTATTTGTAATATTGTTTTTTGATGGAGTATTTTTTTTTTAATGACTCTTGTTTTTGTTTTTTTAAATTTTAATAATTCTTATTCTTCTATTAACTATTTTATTTTTCAGGAGTTTCTTGGTTTGCTTTTTGTTTTTTTTTCTTTTGGTATTCTTCAATTTTTTATTATTTTATTAAAAGTTGGTGTTTCTCCTTTTCATTTTTGGTGTTTAAATATTTTTAATGGTCTTAGAGGTTTTAATACTTTTTGATTTCTTACTTTTCAGAAGTTACCTTACTTTCCTGTTTTTTCTTTTATTTTTGATTATAGTTTTTTTTTTTTTCTTGTTTTTGGTATTATTTTTTGTTATTTTAATCTTTTTTTTTGTAAGTCTTTTAAGAGCATAGTTTTTATTTCTTCTGTTGAGTCTTTTAATTGGTTGTTAATTTCTCTTTTCTCTTCTTTGTTTTCTGGTTTTTTTTTGTTTCTTTACTATGTTTTTGTTATGTTTTTTTTGTTGGATTATAGTTCTACTAAAGGTTATGATTTTTATAATTGGGAATTGGTTTTTCTTTTTATAAATTTTCCTATGACTATTACTTTTTTTGTTAAAATTTTTTCTATTATTTTTTTTTTTAATATTAGTTCTTTTTATCTGTTGTTTGTTTTATTTTTAATGGTCTTTTCTGTTTTTGGTTTTGGTTTTTGGTTTTTTAATGTTGGTTTGAAATTTAGTTATTATGGTTTTTATAATTTTAGTTTTTTTTATTTTTTTTTTTTTCCTTTGATGTTTTTTTGTCTTTTTTAAAAGAGTTTTAGTTTATATAGAATTTATCACTTACAATGATGGGGTTTAAACTCTTACCAATTTAGTAAAATTTTATTATATTGCTTTGATATGGCAAAGTTCTTTTTGATTTGGTATTTTTTGTTTTGTTTTTAGTGGCTCTTTTTTCTTTTTTATTTGYTTTTTTTTTTTATTTATTTGTTTGTTTTGCTTCTTTTTTTGATTTTTATTTTTGTAAGTCTTCTTCTTTTGAGAGTGGTTTTATGAGTGTTGGTTTAATTCAGAATTCTTTTAGAATTCACTTTTTTGTTATTATAATCATGTTTGTTGTTTTTGATTTGGAGATTGTTATTTTTATTGGTATTCTTATTTCTGATTTAAATTCTTTTGTTTGTTTTTTTTTTTTGTTTTTTTTTTTGTTCTTGTTTTTTTATATGGAGTGGTATTATGGTAAGCTTGTTTGAAATTTTTAATATTAAAAAACTTTATTATAATTTAGTATATCTCGTTGTCGTTGAGAAGGTTTTAAGTTTTATCTTATTATTATATTTTTTTTTTTTCTTGTTTTTAGTATCAAAAGCCGATTGGGGTTTTGATATATTATATATTATATATTATAAAAATAATATAAATATAATATATTTATTAATTATATTTATATATAAATAATTATATTTATATATATAAATAATTATATTTATATTATTTTTATTATGTATATATATATTTTTATGTTGATATTAATTAGTTAATATCATATCCTTTGTTTAGGATAATTGTTTGATGGAGATTTTATTAATTAGGTAGACTTGTTTAATTTAAGCTGGTAAACTTTGAACTTCTTTRAGTTWTTAAAGTTTCAGGAAAACAAGTCTACCTAATTAATGGTTTTATTTTAATTGAAATTATATGTCTATGAGTTCGATTAAAATAAAATTTTGTAGTATRATTGTANNNNNNNNNNNNNNNNNNNNNNNNNNNNNNNNN
>Thailand_Human_S12_14
GTCGTTTATTTTTCGATTTTTTTATTTATAATTTTGTTGGTTTTTTTTGTTGTTTTTTTTGTTATACAGAGTATTGCTTTTATTACTTTATATGAGCGTCATTTGTTGGGTCTTAGTCAATCTCGACTTGGTCCTACGAAGGTAGGTTTTTTTGGTGTTTTGCAGGCTATTGTAGATGGAGTTAAGCTTCTAAGTAAAGAACAATTTTTACCTTATAATTCTTCTTATTTTTTTTTTTTATTTATTCCTTCTGTTTCTTTTTGTTTGATATATTTGGAGTGGTTTGTTCTTCCTTTTTTTTTTGATTTTTTTACTTTTAATTATTCTGTTTTGTTTTTTCTTTGTTTGGTTGGTTTTTCTGTTTATACTACTTTAATTTCTGGAATTGTTTCCAAATCTAAGTATTCTATAATTGGTTCTATTCGTGCTAGTAGTCAGAGTATTTCTTATGAGATTTCTTTTACTTTTTTTGTTTTTTGTGTTGTTCTTCATGTTGGTGTTTTTAGTTTTTTTAGTTTTTTTAGTTTTAGTATAGTTGTTCTTTTTTTTCCTTTTCTTATTATGATTATTGGTGAGCTTAATCGTGCTCCTTTTGATTTTTCTGAGGGTGAGAGTGAACTTGTTAGTGGTTATAATATTGAATATTCTAGTGTTGCTTTTGTTCTTTTGTTTTTGAGTGAGTATGGTGTGTTGATTTTTTTTTGTGTTCTTTTTTCTTTTTTGTTTTTTGGTGGTTCTGTTTTTATGTCTTTTGTTATTTTTTCTTTTTTGATTTTTATTCGTAGTTCTTTTCCTCGTTATCGTTATGATATGATGATAGGTTTTTTTTGATTTATTATGTTACCTGTTTCTATGATTTTGTTTTTATTTTTTTGTTTGTTATTTTTTTAGGGATTTAGTTTATATTAAAATGTTTGTTTTGCGTACAAAAGAATTTTTTCTCTGAATTTTTTTTCTTAGTTTATAGATTTGATTATGGTCATTGTAATGATAAAATGGTGTTATATAATTTTTAATCACTTGAGTGGACAATGTTTTTCTATCCCGGCAATGTATTGCTTGTATAAACTCAGTACCAGAATAATCGGATAGACTGAGTAAGCTTATACCCTAAATGTGTTTTGGCCATGGTTTTTTTTTTGATTTTTTTACAACTGTTTAGTGCAATGTGCAGTTTTTTTTTGTTGTTTTATCTTGGTCAATAAGATTAGACAAATGACCTGGATTAGTACCCAGTTAATCTAAATTTAAAAGTTGCAGGAGTAAAGTAATATTTAAACTGTAATAATATTGGCGGATTTTTTAATTATCTTTGGAGGTTGAGCTGTAATTGAGAACCCTCATTATCAGCTTTGATTTTTGTCGCATGTATGATCGTTTATGTCCTTCTTAAAGAGGTGCATTAAAGATTATTTGGTGTTTAATCAATGATATCTATTAAAACAGATAAATACCTGGTATATATCAAAGTTTTCGTTTGACCTACAATATCTTATGTTTCGGATAAGGAGGAGAGATTCTTCTTTGAAGTTGTAAAAGACAGTAAATGCTTTTTAATGTAGCATTGAAGTATTTAGAGAAATCGTACAAATCATCCATCAATTGCCCACAGGGGAGTAAGTTGTAGTAAAGTAGGTGTAGGGGAATCTGTACCTAGTTTAAGTTGGTTATATTTTAATAATTTGGTTTTTTTCCAAGTGTTTTTTCCTTCTTTAATAAGTTAGTATATTTTAGTACATTGGGTTCATATCCTAAAGGAGAATTTTCACTTATTTTTTATTGTTTTTTTTATTTAATTTTTTCTTTTTTAAGGGGGTACTTTTAAGGTTTTTGGGAGTTATTAGTATAATAAGTATTTTTAATTGCAAATTAAAAGGTTAATAGCTTTTTTTGTTCTTTTAAGTTTTTAAATGTTCCTGTTAGTTTTTCTTTATCTGTTTTTTGGAATTTTGGTAGTATTTTGGGTATGGTTCTTTTTTTTCAGATTTTTAGTGGTTTATTTTTATCTTTTTATTATGTTGCTGATGGTTTTAATTCTTTTTCTAGTGTTCAGTATATCATAAGTGATGTTAATTTTGGTTGGGTTTTTCGTATTTTACATTTTAACGGTGCTAGTTTATTTTTTTTTTTTTTGTATTTGCATTTTTTTAAGGGTCTTTTTTTTTGTAGTTATCGTTTGTCTGGTACTTGGATTATTGGTTTAACTATTTTTTTTTTTGTTATAATGGAGGCTTTTATAGGTTATGTTTTAGTTTGGGCTCAGATGAGTTTTTGAGCTTCTGTTGTTATTACTAGTCTTTTAAGTGTTATTCCTTACTTTGGTTTTTCTATTGTTTATTGGATTTGGAGTGGTTTTTCTGTTGTTAATTCTACTCTTAAGTTTTTTTTTGTTATTCATTTTTTAATGCCTTGATTGGTTTTTCTTTTAGTTTTTGTTCATTTGTTTTTTTTACATTCTACTGGTAGGACTTCTGTTTTATATTGTCATGGTGATTATGATAAAATTAGTTTTTTCCCTTATTATTTTTATAAAGATTCTTATAATTTGGTTGTTTTTTTTCTTTTTTTTATTTTTTCTTTTTTTTTTCCTTTTTTACTTGGTGATCCTGAAATGTTTGTTGAGTCTGATCCAATGGTTAGACCTGTACATATTGTTCCTGAGTGATATTTCTTATTTGCTTATGCTATTTTGCGTGCTATCCCTAATAAGGTTTTAGGTGTTTTTTTTCTTGTTTTTAGTATTTTTATTTTTTATTTTTATGTTTTTTTTAATAATTATTATAGTGTTCTTGATAATTTGAATTTTTTTTTAGTTGTTTTTTTTATTTTGGTTTCTGTTTTTTTAAGTTGATTAGGTCAGTGTCATGTTGAATATCCTTTTATTGGTTTGAGAGTTGTTTTTTCTTTTTTTTATTTTTTTTTTGCTTTTTTAATTGTTTTCTCTCGATTTTTGACTAAATTTATTTTTTCTTAGTAAACTTAGTATAATTTATTATATTGGATTTAGGATCCTGGGATTTTTGTTTACTTTTAATTATTTCCAAGGTTACATGATAGGTTTTTCTAATAATTATCTTTGTATATACATGGATTGGTTTCATAATTTTAATTGTAGTTTATTATTTGGTGTTTTATTTTTTGTTTTTATAGTTATTGTTAATCTTTTTGTTAATTCTTATTATTTTAAGAGTCATAATATTGAATATCAATTTGGTGAGTTTTTATGTAGTTTGTTGCCTTTATTTATTTTGGTTTTTCAAATGTTTCCTTCTTTATCTTTGTTGTATTTTAGTGGTTTGTCTTATTTAGATAGTAGTTTAACTGTTAAAGTTGTTGGTCATCAATGATATTGAAGTTATGATTATAGGGATATCGGTATTGAATTTGATTCTTATATGAAGTCTATTGATTCTTTATTGATTGGTGAGCCTCGTTTATTAGAAGTTGATAATCGTTGTGTCGTTCCTTGTGATACTAATATTCGATTTTGTATTACATCGGCTGATGTTATTCACTCTTGATCTCTTCCTTCTTTTTGTATTAAACTTGATGCTATGAGTGGTATTTTAAGTACTGTTACTTGTAGTTTTCCTATGGTTGGTGTTTTTTATGGTCAGTGTTCTGAGATTTGTGGTGCTAATCATAGTTTTATACCTATTTGTTTGGAGGTTTCTTTGTTGGAAAATTTTAAAGATTGATGTTATTTAATGTCTAGTTAATTTTGAGGTATTAGTATATTTTAGTATTATTCTTTTTCGAGGAGTCGGATTTATACCTTTATTGAATTAGCATAATTTAATGTATTTGTTTTAAGCGCAAAAGATTTTATTCAATTTTACTCTTTTAGTTTATAAAAAATATGACTTTGAAGCAGTTAAGAATCATAGAGTATATTTTTTTTTTATATATATATTAGTATTGCATACTATGTTAGGATATTTTCAAAGATTTTGATAAATAGAAGCAAAGTGTTTAAGGTGTAGTTTTTTTTTTTGTTACAAAAATAATTTTACTACTCTTAGTGTTGATACATCGAACTTTGTGATATCTGTTTTTAATTTTTATATTAGAAAATTATATATTGTTTTTTTTTTTTGTAGTTTTAATAATTTGAAGTTTTTTTGTTTTAAGTTTTATAACTTTACTACTTTTYTTTTYTTTTTTTTTTTTTAATTATAATTCTTTATAGTTTTTATTATCTAACAATTAGTAAATTAATAAATTATGTTTTTTTTTTTAATATAAATGAATTACTAATTATCTGGTCAAATGTTTATTAAAGACTTAGGATTTATATTAAATCTGTCTTCTGCCCTATGGTTTTTTTAAATGGCAGTCTTAGCGTGAGGACATTAAAGTAGCAAAATAATTTGTGCTTTTATTGGGTTCGAGTATGAATGAAGTTTTGGCTGGTGATATTTTTTTTTTTTTTTGAATTTAATATACATCTAAAAAGAGATGTTTATAATAAAACAAAGATAAGTCTTCGGAAATTTTATTTCTATTAAAAGTTTTTTTTTTTAGTAATTTATCTAGGGAAGATTATTATATAATTTTTTTTTACTATTTTTAATTTAAAAAATTACTCCGGAGTTAACAGAAAAACATGCCTTATGTAGTTCTTATATTTTGGTAAGTTTTACATCGATGTTGTATCTTTATTAGCTGAAGAGGAGAAATTTCAGTTTTTTAGACTGTTCTTCTTTTAATAAATAAAACGTGATATTAGTTTAATTCATCGTGAGATAGAATTGTTTATCTTGTTTATTATTTTTTTTTATCGGGATTAGTACGAAAGGAATTTCACTATAATTTTAAATTTTTTAATCTTTTTTTTAATTTTTTTTGTTTATTTTTTTCTTGTCTTAGTTTTCTTGTTTTTGATCCTTTAAAGAGTGCTTTTTTTTTAGTTCTTTCTTTAATTTTTTTGGTTTTTTTTATTTCTTTTGGTTTTTATGTTTGGTTTTCTTATTTTATTTGTTTGATTTTTTTGAGTGGTATTTTTGTTATTATTGTTTATTTTTCTAGTTTTTCTAAATATATTTATGTCAATATTAATTTTTTTCTTGTTCTTTTTGTTTTCTTGTTTTTTTTTTTTTATTCTTTTTTTTTCTTTTTAGATCCTAGTTATCATAATTCTTTAAATTTTCTTTATTATGATTTGTTTTTTTCTTTTATTTTTTGGGTTGTTTTTTGTTTGTTTTTTTTTATAAATTTTGTTAGCTTTTTTCTTTGTTTTTCTGGTGCTCTTCGACTGTATTAATTTTGGTTTATTAGTATAATAAGTATATTTGATTTCCAATCAAATGGTCATTAAACTATGCTATTTTAGTTTATGTAAAATGTCTAATTTGTAATTAGAAGAATTTTTAGCAACTTTCTAGTTTTTGTTTTTTATAGTACTAATCACAAAGATATTGGTAGTATTTATTTAATTTTTGGTTTATGAGCTGGTATAGTTGGTTCTGCTCTTTCTATAATTATTCGTATCGAGTTAAGTAAGCCTGGTATGTTTATTGGAGATGGTCAATTATATAATTCTATTTTAACTGCTCATGCTATTTTGATAATTTTTTTTATGGTTATACCTAGGATGATTGGTGGTTTTGGTAATTGGATGGTTCCTTTAATATTAGGTGCACCTGATATGAGTTTTCCTCGATTAAATAATATTAGTTTTTGATTATTACCTGCTTCTATTTTTTTGGTTTTTTTGGCTTGTTTTGTTGATAATGGTTTAGGTACTAGTTGAACTATTTATCCCCCTTTATCTACTTCAGGACATCCTGGTTCTAGTGTTGATTTGGCTATTTTTAGTTTACATCTTTCTGGTATTAGTTCTATTTTGGGTGGTATTAATTTTATGTGTACTGTTAAAAATTTACGTTCTAGTTCTGTTTCTCTCAATAATATGAGTTTATTTATTTGAACTATTTTTGTTACTGTTTTTTTATTGGTTTTGTCTTTACCTGTTTTAGCTGGTGCTATTACTATGTTGTTAATTGATCGTAATTTTAATGGTTCTTTTTTTGATCCTAGTTTTGGTGGTAATCCTTTGATTTATCAGCATTTGTTTTGGTTTTTTGGTCATCCAGAAGTTTATATTTTAATTTTACCTGCTTTCGGTATTATTAGTCAATGTACTTTGTATTTGACTGGTAAAAAAGAAGTTTTTGGTTATTTGGGTATGGTTTATGCTATTTTGAGTATTGGTTTAATTGGTTGTGTAGTTTGAGCTCATCACATGTATACTGTTGGTATAGATTTTGATTCTCGTGCTTATTTTACTGCTGCTACTATAGTGATTGCTGTTCCTACTGGTGTAAAAGTTTTTAGATGGTTAGCTACTTTTTTTGGTACTGTTATAGTTTATCAACCTTTATTATTTTGAGTTATAGGTTTTATTTTTTTATTTACTATTGGTGGTTTAACTGGTGTTATATTATCTAATTCTAGAATTGACATTATTTTACATGATACTTATTATGTAGTGTCTCATTTTCATTACGTTTTAAGTCTTGGTGCTGTTTTTGGTTTGTTTGCAGGTGTTACTTTGTGATGATCTTTTATTACTGGTTTTGTTTTGAATAAAATTTATATGTATTCTGTTTTTTTTTTATTTTTTATTGGAGTTAATATGACTTTTTTTCCTTTACATTTTGCTGGTTTACATGGTTTCCCACGAAAATATGTAGACTATCCAGATGTTTATTCTTTCTGAAATGTTTTATCTTCTTTTGGTTCTCTTATTAGTATTTTTTCTCTTTTTTTTTTTGTTTTTGTTTTATTAGAATCTTTCATTAGTTATCGTGTTTTAGTTGTTGATTACTTTAATGGTGTTAGACCTGAAAATGCTAATTTAGGTTATAATTTTTACCATAGTTTCCAAGATGGGGTTTATTTGAGAGTGCCTCATAATTAATTGTTTTTATTTTTTATTGGTATTTTTTTCCTTTTTTATAAATTTCGACGTTTTATTTTTGTTATTATTTCTTTTGAATTTTTAATAATGGGAGTTTTTTATTTGTTTTCTTTTTTTTTTGGTTTTTTTTCTTTTTTTTACTTTTTATGTTTTAGTGTTTTTTGTAGTCTTATAGGTGTTGTTTTAATAGTTTATTTTATTAAGTTCTATGGTTGTGATTATGTTTTTTTTTAAAATCACTTAATATCAAACCCCAATTGAGTGGTTAGCTTAAGTTTAAAGCACCGGATTTTTAATCCGGGGATTAATCTGCTTAAAACTGTTTTTATTTTGATTTGAAATCAAAATTTGGATTTTTCCGCAGTTTTTGTCTTTATTTTTGATTTTTTTTTGTTGTTTTTTGTTTTTGTTTTTTGTTTTTGTTTTTTGTTTTGTTTTTGTTTTTTGTTCCTTTTTTTAAGTTTTCTTTCTTTTTTTTTGATTTTGGTTTTATTGTTTTTAAATTTAATTTTTATTTAAATAGTATTATTTTTTCTTTTGTTTTGATTTTGATTTCTGTTAGTGTTTTTTTTTATAGTCTTTATTATCTTAATATGGAAATTAATTTTTTTTATTATTTTTTTGTTTTGCTTGTTTTTATTTGTAGTATATTTTTTTTGGTTTTTTGTGATAGTGTTTTTTTTGTTTTGCTTGGTTGAGATTTGTTAGGTATTTCTAGTTTTTTTTTAGTTCTTTTTTATAATAATTGAGATAGTTGTAGTGGTTCTATGAATACTGTTTTAACCAATCGTATGGGTGATTTTTTTATTTTTGTTTTTTTTTCTTTGTCTTTTTTTACTTTTTTTAATTTTTTTAGTTTTTCCTATTTTTGTTTTTATTCTTCTTTTTTTCTTATTTTGGCTGCTTTTACTAAGAGTGCTCAGTTTCCTTTTGGTGGTTGATTACCTAAGGCAATGAGTGCTCCTACTCCTGTCAGTTCTTTAGTACATAGTAGTACTCTTGTTACTGCTGGTATTGTTTTGATGATTAAATTTAATGTTATTATTATGAGTTCTTTTCTTTTAAAGTTGGTTCTTATTTCTGGTGTTTTTACTATGTTTTTTTCTAGTTTTTGTGCTTTGTATGAGAATGATTTAAAGAAGGTTGTTGCTCTTAGTACTTTGTCTCAAATGGGTCTTTCAATGGTTTCTTTTGGTTTTGGTTTAAGTTTTCTTTGTTATGTTCATTTATTAAGTCATGCTATTTTTAAGAGTTGTCTTTTCATACAGATTGGTTATTTGATTCATTGTTCTTTTGGTCAACAGGATGGTCGTGGTTATTCTTTTGGTAATTTGCCTTATTTTGTTCAGCTTCAGATTTTAATTACTCTTTTTTGTTTGTGTGGTTTGTTTTTTTTAAGTGGTTCTGTTAGTAAAGATTATATTCTTGTTTTTTTTTTTTCTAGTTATTTTATGTTGTTTTTTTCTTTTTTTTTTTTTATTTCTGTTTTTATTACTTTTTTATATAGTTATCGCATTTGAAGTAGTCTTTTTTTAACTTTTTTTAATTCTTTATATTATAGTTGTAGTAGTTTTTTATTTTTTTTTATTAGTATTCCTTTGGTTTTTTTTTCTTTGTTTTTTATTTGGTGATTGAATCTTAATTTTTTTAGAATTCCTGTTGTTTTTGTTTATATTGATTTTTWTTTTTTTTTTTTTTTTWTTTTWTTGTTTTTTTTTTTTTATTTTATTGTTTTCAAGTTTTTGTCTTTTTCTGTTTATTGTTTTTTGATGGATTATTTTCCTATTTTATTTACTCGTTTTTTTCATGATTTTAAGTTTTTTGATTTGTTTTTGAATAAGTTAAATCTTACTTTTTTTTCCTTTTTTTCTTTTTCTAGTTTTATTTCTATATTTTCTTATTTTAATAAGTTTAATTTTTTAGTTGTTTTCATTTTTCTTATTTTTGTTGTTTTTTAGATATCTAATTTATTTTTTTAGTTTTTTAAAGTTTTTTTTTTTWTTGATTTTTTTTTTTTTTTWTGWTTTTTTTTTTTTKTTTTTTTYTTTTGYTTTTTKTTTTTTTTGTTTTWGTTTTTTTTGTTGGTCTGGTAATTTTTTTTTAATTGATTCTTATTTTTATGTTGCTGTTTGTTTTATGTCTGTTTTTATTTTTTCTTTGGTTTTGGTTTCTGAACGTCATCGTGTTATTGTTTTTTTTTCTAAGGTTCTTTTGGTTATTTCTTTTTTTTTTTTTTTTTCTTATAGTGTTTTTTATCTATATGTTTTTTTTGAACTTTCTATGGTTCCTATTATTATTTTAATTCTTGGTTATGGTTATCAGATTGAGAAGGTTAATTCTTTTTTTTATCTTGTGTTTTATGCTACTTTTTGTAGTGTTCCTTTTCTTTTTGTTTATTTTAGTTTGGATTTTTTTTTTGTTGTTCCTTATTTTGATTGTTTTATTTCTTGGGAGATGGTTTTTATTATTAGTTTGGCTTTTATAATGAAATTTCCTGTTTTTTTTTTACATCTTTGGTTGCCTAAAGCTCATGTTGAAGCTCCCACTTCTGCTAGTATTTTATTAGCTGGTTTGTTGTTGAAGTTTGGTACTGTTGGGTTTGTTCGTATTATAAAGAGTCTTAGTTATTGTCATATTAATTATTGATTTTTTTTTTCGGTTTTAGGTATGTTTATTTCTTGTTTTGTTTGTGTTTTTCAGAGTGATTTTAAGTCTTTAGCTGCTTATTCTTCTGTTGTTCATATGAATTTTTTGTTGTTTTTTCTTTTGTTTTTTGGTTTATATTCCAAAACTGGTAGTTTTTTAATAATGGTTTCTCACGGATACACTTCTTCTGTTATGTTTTATTTCATTGGTGAGTTTTATCGTTCTTTAGGTAGTCGAATGATTTATTTTTTGAACAGTTTTATGTCTTCTAGTTTTATTTTTTCTTTTTTGATTTCTTTGGTTTTTTTATCTAATTGTGGTATACCTCCTTCTATTTCTTTTTTTTCTGAGTTTTTTTCTTTTTCTGGTTTTTTTTCTTTGTTTTATAATGTTTTTTTTTTGGTTTTTTTTTATTTTTTTGTTTCTTTTTATTATTGTGTTTATATTATTGTTATTTCTTTTTTAGGTAAGAAGTTTTTTTTTTTTAAGAGTTGATTTTTTTTTTGGTCTCTTCCTTTAATTTTTTTTTGTTTTAATGTGTTTGGTTTTTTTTTATTTTTTTAATAGATTTAAGTTAAGTTAAACTATTAGTCTTCAAAACTAAAAATTTTATCTATAAGGTATTTAGTAGGAATTTTCTATATCCAATTGCGGTTTGGAAGTTTTTTTACCTTAACAAATTTTAGGCGAGTCTTCTAAACTTGTTTTGGGGTTTCCCGTTTGTTTTTTAAGTTTTTTCATAATTTCCATGTTTTGAGTTTTTCTTCTTATCCTTTTTTTATGTTTATTTCTTTAAGTTCTCTTTTTTCTTCTTTTGTTGTTTTTTTTAAGTTTGGTATTTTTTTTTTTCTTTTTTTTTCTTTTTTTTCTTTTTTATTTCTTATTTTTTGTTGGTTTAAGGATATTTGTATAGAGGGTCTTTGCGGTTATCATAATTTTTATGTTATAGATGGTTTTAAGTTTGGTTTTGTTTTGTTTATTTTTAGTGAATTTATATTTTTTTTTAGTGTTTTTTGGTTTTATTTTGATTCTGCTTTAGTTCCTGCTCACGAAATTGGTTGTGGTTGGGGATTTTTTGGTTTGGATAAGATTAATCCTTTTGGAGTTCCTCTTTTAAATACTGTTATTCTTCTTAGAAGTGGTGTTACTGTTACTTGGTCTCATTATTGTCTTTTGAATAATTTTTATTGTTTAGATGGTTTGATTTTAACTATTCTTCTTTCTTTTATTTTTATTTTGGTTCAGTTTTTTGAGTATAAGAGTTCTAGTTTTTCTATCTCTGATGGTGTCTATGGTAGTATTTTTTATTTTTCTACTGGTTTTCATGGTTTTCATGTTATTCTAGGTGCTGTTTTCCTCACTTATAATCTTTTTCGTTTTTTATTATATCATTTTAATTATTCTCATCATTTGGGTTATGAGTTTTCTATTTTGTATTGGCATTTTGTAGATGTTGTTTGGTTATTTTTATTTGTTTTTGTTTATTGGTGAGGTTATTAGGTTTTATTTTTACTTTTTGGATTTTTTTAATTTTTTTGATTTTTTTCTTTTTGTTTTTGTTTTGCAGTTTATTTTTTGTCAAAAAGATAGATTAATTAATGTTTTTTTTAATAAGTTTTTTTCTTTTTTAGTTGGTGTTTTTTCTTATAATTCTTCTTGTTTTATTAGATATATTTTTTCTTCTTTTATTTTTGTTTTTTTGTTGACTTGTTGTTTTGGAGGTTATTTTAGTTATTCTTTTTGTCCTTTGGGTATTATTGAGTTTACTTTTTTTTTTTCTTTTGTTTCTTGATTTTCTACTTTTTTGTTTTTGATTTCTAGTCAGAAATTTTCTGTTTATATGAAGAAGTCTGGTGATGGTTTTTTTAAGACTTTTTTTTTGTTATTTGTTGAGATTATTAGTGAGTTTAGTCGTCCTATTGCTTTAAGTGTTCGTTTGTTTGCTAATATTATAGTTGGTCATGTTATTAGTGCTTGTTTTTATTTTTTTTTTGAGTGTGTTTTTGGTTTTTCTTTTTTAATTGTTTTTGCTATTGTTTTTGAGTGTTTTGTTTTTATTTTGCAGAGTTATATTTTTTCTCGTTTAATTTACTTATATATTAACGAGTAGCTTTTTAGTTTATTTAAAATTTTTACTTGTGGTGTAAAAGAAATTTGAGCTTTGTAAGTTAGTTTAAGTAGAATTTTTGTTTTTGGTACAAATGGTTATCTTACATTGAGGATTATTTTAATTTAGAATATTTAGCTGTTAACTAAAAGGTTTATCTTCATAAGAGTTTAGTTTATATTTAAAATATTAAATTGTAAATTTAAAGTTTTTTGCTCTTGCAGTAATTAGTTTAATTAAAATATAACATTTGGATTGTTAAGTTTTTTTACTGATTTTTCTTTTATTTTTTTGTTATTATTGTTTTTTTTTTAAATTGTTTTATTTGTAATATTGTTTTTTGATGGAGTATTTTTTTTTTAATGACTCTTGTTTTTGTTTTTTTAAATTTTAATAATTCTTATTCTTCTATTAACTATTTTATTTTTCAGGAGTTTCTTGGTTTGCTTTTTGTTTTTTTTTCTTTTGGTATTCTTCAATTTTTTATTATTTTATTAAAAGTTGGTGTTTCTCCTTTTCATTTTTGGTGTTTAAATATTTTTAATGGTCTTAGAGGTTTTAATACTTTTTGATTTCTTACTTTTCAGAAGTTACCTTACTTTCCTGTTTTTTCTTTTATTTTTGATTATAGTTTTTTTTTTTTTCTTGTTTTTGGTATTATTTTTTGTTATTTTAATCTTTTTTTTTGTAAGTCTTTTAAGAGCATAGTTTTTATTTCTTCTGTTGAGTCTTTTAATTGGTTGTTAATTTCTCTTTTCTCTTCTTTGTTTTCTGGTTTTTTTTTGTTTCTTTACTATGTTTTTGTTATGTTTTTTTTGTTGGATTATAGTTCTACTAAAGGTTATGATTTTTATAATTGGGAATTGGTTTTTCTTTTTATAAATTTTCCTATGACTATTACTTTTTTTGTTAAAATTTTTTCTATTATTTTTTTTTTTAATATTAGTTCTTTTTATCTGTTGTTTGTTTTATTTTTAATGGTCTTTTCTGTTTTTGGTTTTGGTTTTTGGTTTTTTAATGTTGGTTTGAAATTTAGTTATTATGGTTTTTATAATTTTAGTTTTTTTTATTTTTTTTTTTTTCCTTTGATGTTTTTTTGTCTTTTTTAAAAGAGTTTTAGTTTATATAGAATTTATCACTTACAATGATGGGGTTTAAACTCTTACCAATTTAGTAAAATTTTATTATATTGCTTTGATATGGCAAAGTTCTTTTTGATTTGGTATTTTTTGTTTTGTTTTTAGTGGCTCTTTTTTCTTTTTTATTTGCTTTTTTTTTTTATTTATTTGTTTGTTTTGCTTCTTTTTTTGATTTTTATTTTTGTAAGTCTTCTTCTTTTGAGAGTGGTTTTATGAGTGTTGGTTTAATTCAGAATTCTTTTAGAATTCACTTTTTTGTTATTATAATCATGTTTGTTGTTTTTGATTTGGAGATTGTTATTTTTATTGGTATTCTTATTTCTGATTTAAATTCTTTTGTTTGTTTTTTTTTTTTGTTTTTTTTTTTGTTCTTGTTTTTTTATATGGAGTGGTATTATGGTAAGCTTGTTTGAAATTTTTAATATTAAAAAACTTTATTATAATTTAGTATATCTCGTTGTCGTTGAGAAGGTTTTAAGTTTTATCTTATTATTATATTTTTTTTTTTTCTTGTTTTTAGTATCAAAAGCCGATTGGGGTTTTGATATATTATATATTATATATTATAAAAATAATATAAATATAATATATTTATTAATTATATTTATATATAAATAATTATATTTATATATATATATAATTATATTTATATTATTTTTATTATGTATATATATATTTTTATGTTGATATTAATTAGTTAATATCATATCCTTTGTTTAGGATAATTGTTTGATGGAGATTTTATTAATTAGGTAGACTTGTTTAATTTAAGCTGGTAAACTTTGAACTTCTTNNNNNNNNNAAAGTTTCAGGAAAACAAGTCTACCTAATTAATGGTTTTATTTTAATTGAAATTATATGTCTATGAGTTCGATTAAAATAAAATTTTGTAGTATGATTGTATNNNNNNNNNNNNNNNNNNNNNNNNNNNNNNNN
>Thailand_Human_S13_11
GTCGTTTATTTTTCGATTTTTTTATTTATAATTTTGTTGGTTTTTTTTGTTGTTTTTTTTGTTATACAGAGTATTGCTTTTATTACTTTATATGAGCGTCATTTGTTGGGTCTTAGTCAATCTCGACTTGGTCCTACGAAGGTAGGTTTTTTTGGTGTTTTGCAGGCTATTGTAGATGGAGTTAAGCTTCTAAGTAAAGAACAATTTTTACCTTATAATTCTTCTTATTTTTTTTTTTTATTTATTCCTTCTGTTTCTTTTTGTTTGATATATTTGGAGTGGTTTGTTCTTCCTTTTTTTTTTGATTTTTTTACTTTTAATTATTCTGTTTTGTTTTTTCTTTGTTTGGTTGGTTTTTCTGTTTATACTACTTTAATTTCTGGAATTGTTTCCAAATCTAAGTATTCTATAATTGGTTCTATTCGTGCTAGTAGTCAGAGTATTTCTTATGAGATTTCTTTTACTTTTTTTGTTTTTTGTGTTGTTCTTCATGTTGGTGTTTTTAGTTTTTTTAGTTTTTTTAGTTTTAGTATAGTTGTTCTTTTTTTTCCTTTTCTTATTATGATTATTGGTGAGCTTAATCGTGCTCCTTTTGATTTTTCTGAGGGTGAGAGTGAACTTGTTAGTGGTTATAATATTGAATATTCTAGTGTTGCTTTTGTTCTTTTGTTTTTGAGTGAGTATGGTGTGTTGATTTTTTTTTGTGTTCTTTTTTCTTTTTTGTTTTTTGGTGGTTCTGTTTTTATGTCTTTTGTTATTTTTTCTTTTTTGATTTTTATTCGTAGTTCTTTTCCTCGTTATCGTTATGATATGATGATAGGTTTTTTTTGATTTATTATGTTACCTGTTTCTATGATTTTGTTTTTATTTTTTTGTTTGTTATTTTTTTAGGGATTTAGTTTATATTAAAATGTTTGTTTTGCGTACAAAAGAATTTTTTCTCTGAATTTTTTTTCTTAGTTTATAGATTTGATTATGGTCATTGTAATGATAAAATGGTGTTATATAATTTTTAATCACTTGAGTGGACAATGTTTTTCTATCCCGGCAATGTATTGCTTGTATAAACTCAGTACCAGAATAATCGGATAGACTGAGTAAGCTTATACCCTAAATGTGTTTTGGCCATGGTTTTTTTTTTGATTTTTTTACAACTGTTTAGTGCAATGTGCAGTTTTTTTTTGTTGTTTTATCTTGGTCAATAAGATTAGACAAATGACCTGGATTAGTACCCAGTTAATCTAAATTTAAAAGTTGCAGGAGTAAAGTAATATTTAAACTGTAATAATATTGGCGGATTTTTTAATTATCTTTGGAGGTTGAGCTGTAATTGAGAACCCTCATTATCAGCTTTGATTTTTGTCGCATGTATGATCGTTTATGTCCTTCTTAAAGAGGTGCATTAAAGATTATTTGGTGTTTAATCAATGATATCTATTAAAACAGATAAATACCTGGTATATATCAAAGTTTTCGTTTGACCTACAATATCTTATGTTTCGGATAAGGAGGAGAGATTCTTCTTTGAAGTTGTAAAAGACAGTAAATGCTTTTTAATGTAGCATTGAAGTATTTAGAGAAATCGTACAAATCATCCATCAATTGCCCACAGGGGAGTAAGTTGTAGTAAAGTAGGTGTAGGGGAATCTGTACCTAGTTTAAGTTGGTTATATTTTAATAATTTGGTTTTTTTCCAAGTGTTTTTTCCTTCTTTAATAAGTTAGTATATTTTAGTACATTGGGTTCATATCCTAAAGGAGAATTTTCACTTATTTTTTATTGTTTTTTTTATTTAATTTTTTCTTTTTTAAGGGGGTACTTTTAAGGTTTTTGGGAGTTATTAGTATAATAAGTATTTTTAATTGCAAATTAAAAGGTTAATAGCTTTTTTTGTTCTTTTAAGTTTTTAAATGTTCCTGTTAGTTTTTCTTTATCTGTTTTTTGGAATTTTGGTAGTATTTTGGGTATGGTTCTTTTTTTTCAGATTTTTAGTGGTTTATTTTTATCTTTTTATTATGTTGCTGATGGTTTTAATTCTTTTTCTAGTGTTCAGTATATCATAAGTGATGTTAATTTTGGTTGGGTTTTTCGTATTTTACATTTTAACGGTGCTAGTTTATTTTTTTTTTTTTTGTATTTGCATTTTTTTAAGGGTCTTTTTTTTTGTAGTTATCGTTTGTCTGGTACTTGGATTATTGGTTTAACTATTTTTTTTTTTGTTATAATGGAGGCTTTTATAGGTTATGTTTTAGTTTGGGCTCAGATGAGTTTTTGAGCTTCTGTTGTTATTACTAGTCTTTTAAGTGTTATTCCTTACTTTGGTTTTTCTATTGTTTATTGGATTTGGAGTGGTTTTTCTGTTGTTAATTCTACTCTTAAGTTTTTTTTTGTTATTCATTTTTTAATGCCTTGATTGGTTTTTCTTTTAGTTTTTGTTCATTTGTTTTTTTTACATTCTACTGGTAGGACTTCTGTTTTATATTGTCATGGTGATTATGATAAAATTAGTTTTTTCCCTTATTATTTTTATAAAGATTCTTATAATTTGGTTGTTTTTTTTCTTTTTTTTATTTTTTCTTTTTTTTTTCCTTTTTTACTTGGTGATCCTGAAATGTTTGTTGAGTCTGATCCAATGGTTAGACCTGTACATATTGTTCCTGAGTGATATTTCTTATTTGCTTATGCTATTTTGCGTGCTATCCCTAATAAGGTTTTAGGTGTTTTTTTTCTTGTTTTTAGTATTTTTATTTTTTATTTTTATGTTTTTTTTAATAATTATTATAGTGTTCTTGATAATTTGAATTTTTTTTTAGTTGTTTTTTTTATTTTGGTTTCTGTTTTTTTAAGTTGATTAGGTCAGTGTCATGTTGAATATCCTTTTATTGGTTTGAGAGTTGTTTTTTCTTTTTTTTATTTTTTTTTTGCTTTTTTAATTGTTTTCTCTCGATTTTTGACTAAATTTATTTTTTCTTAGTAAACTTAGTATAATTTATTATATTGGATTTAGGATCCTGGGATTTTTGTTTACTTTTAATTATTTCCAAGGTTACATGATAGGTTTTTCTAATAATTATCTTTGTATATACATGGATTGGTTTCATAATTTTAATTGTAGTTTATTATTTGGTGTTTTATTTTTTGTTTTTATAGTTATTGTTAATCTTTTTGTTAATTCTTATTATTTTAAGAGTCATAATATTGAATATCAATTTGGTGAGTTTTTATGTAGTTTGTTGCCTTTATTTATTTTGGTTTTTCAAATGTTTCCTTCTTTATCTTTGTTGTATTTTAGTGGTTTGTCTTATTTAGATAGTAGTTTAACTGTTAAAGTTGTTGGTCATCAATGATATTGAAGTTATGATTATAGGGATATCGGTATTGAATTTGATTCTTATATGAAGTCTATTGATTCTTTATTGATTGGTGAGCCTCGTTTATTAGAAGTTGATAATCGTTGTGTCGTTCCTTGTGATACTAATATTCGATTTTGTATTACATCGGCTGATGTTATTCACTCTTGATCTCTTCCTTCTTTTTGTATTAAACTTGATGCTATGAGTGGTATTTTAAGTACTGTTACTTGTAGTTTTCCTATGGTTGGTGTTTTTTATGGTCAGTGTTCTGAGATTTGTGGTGCTAATCATAGTTTTATACCTATTTGTTTGGAGGTTTCTTTGTTGGAAAATTTTAAAGATTGATGTTATTTAATGTCTAGTTAATTTTGAGGTATTAGTATATTTTAGTATTATTCTTTTTCGAGGAGTCGGATTTATACCTTTATTGAATTAGCATAATTTAATGTATTTGTTTTAAGCGCAAAAGATTTTATTCAATTTTACTCTTTTAGTTTATAAAAAATATGACTTTGAAGCAGTTAAGAATCATAGAGTATATTTTTTTTTTATATATATATTAGTATTGCATACTATGTTAGGATATTTTCAAAGATTTTGATAAATAGAAGCAAAGTGTTTAAGGTGTAGTTTTTTTTTTTGTTACAAAAATAATTTTACTACTCTTAGTGTTGATACATCGAACTTTGTGATATCTGTTTTTAATTTTTATATTAGAAAATTATATATTGTTTTTTTTTTTTKTAGTTTTAATAATTTGAAGTTTTTTTGTTTTAAGTTTTATAACTTTACTACTTTTYTTTTTTTTTTTTTTTTTTAATTATAATTCTTTATAGTTTTTATTATCTAACAATTAGTAAATTAATAAATTATGTTTTTTTTTTTAATATAAATGAATTACTAATTATCTGGTCAAATGTTTATTAAAGACTTAGGATTTATATTAAATCTGTCTTCTGCCCTATGGTTTTTTTAAATGGCAGTCTTAGCGTGAGGACATTAAAGTAGCAAAATAATTTGTGCTTTTATTGGGTTCGAGTATGAATGAAGTTTTGGCTGGTGATATTTTTTTTTTTTTTTGAATTTAATATACATCTAAAAAGAGATGTTTATAATAAAACAAAGATAAGTCTTCGGAAATTTTATTTCTATTAAAAGTTTTTTTTTTTAGTAATTTATCTAGGGAAGATTATTATATAATTTTTTTTTACTATTTTTAATTTAAAAAATTACTCCGGAGTTAACAGAAAAACATGCCTTATGTAGTTCTTATATTTTGGTAAGTTTTACATCGATGTTGTATCTTTATTAGCTGAAGAGGAGAAATTTCAGTTTTTTAGACTGTTCTTCTTTTAATAAATAAAACGTGATATTAGTTTAATTCATCGTGAGATAGAATTGTTTATCTTGTTTATTATTTTTTTTTATCGGGATTAGTACGAAAGGAATTTCACTATAATTTTAAATTTTTTAATCTTTTTTTTAATTTTTTTTGTTTATTTTTTTCTTGTCTTAGTTTTCTTGTTTTTGATCCTTTAAAGAGTGCTTTTTTTTTAGTTCTTTCTTTAATTTTTTTGGTTTTTTTTATTTCTTTTGGTTTTTATGTTTGGTTTTCTTATTTTATTTGTTTGATTTTTTTGAGTGGTATTTTTGTTATTATTGTTTATTTTTCTAGTTTTTCTAAATATATTTATGTCAATATTAATTTTTTTCTTGTTYTTTTTGTTTTCTTGTTTTTTTTTTTTTATTCTTTTTTTTTYTTTTTAGATCCTAGTTATCATAATTCTTTAAATTTTYTTTATTATGATTTGTTTTTTTCTTTTATTTTTTGGGTTGTTTTTTGTTTGTTTTTTTTTATAAATTTTGTTAGCTTTTTTCTTTGTTTTTCTGGTGCTCTTCGACTGTATTAATTTTGGTTTATTAGTATAATAAGTATATTTGATTTCCAATCAAATGGTCATTAAACTATGCTATTTTAGTTTATGTAAAATGTCTAATTTGTAATTAGAAGAATTTTTAGCAACTTTCTAGTTTTTGTTTTTTATAGTACTAATCACAAAGATATTGGTAGTATTTATTTAATTTTTGGTTTATGAGCTGGTATAGTTGGTTCTGCTCTTTCTATAATTATTCGTATCGAGTTAAGTAAGCCTGGTATGTTTATTGGAGATGGTCAATTATATAATTCTATTTTAACTGCTCATGCTATTTTGATAATTTTTTTTATGGTTATACCTAGGATGATTGGTGGTTTTGGTAATTGGATGGTTCCTTTAATATTAGGTGCACCTGATATGAGTTTTCCTCGATTAAATAATATTAGTTTTTGATTATTACCTGCTTCTATTTTTTTGGTTTTTTTGGCTTGTTTTGTTGATAATGGTTTAGGTACTAGTTGAACTATTTATCCCCCTTTATCTACTTCAGGACATCCTGGTTCTAGTGTTGATTTGGCTATTTTTAGTTTACATCTTTCTGGTATTAGTTCTATTTTGGGTGGTATTAATTTTATGTGTACTGTTAAAAATTTACGTTCTAGTTCTGTTTCTCTCAATAATATGAGTTTATTTATTTGAACTATTTTTGTTACTGTTTTTTTATTGGTTTTGTCTTTACCTGTTTTAGCTGGTGCTATTACTATGTTGTTAATTGATCGTAATTTTAATGGTTCTTTTTTTGATCCTAGTTTTGGTGGTAATCCTTTGATTTATCAGCATTTGTTTTGGTTTTTTGGTCATCCAGAAGTTTATATTTTAATTTTACCTGCTTTCGGTATTATTAGTCAATGTACTTTGTATTTGACTGGTAAAAAAGAAGTTTTTGGTTATTTGGGTATGGTTTATGCTATTTTGAGTATTGGTTTAATTGGTTGTGTAGTTTGAGCTCATCACATGTATACTGTTGGTATAGATTTTGATTCTCGTGCTTATTTTACTGCTGCTACTATAGTGATTGCTGTTCCTACTGGTGTAAAAGTTTTTAGATGGTTAGCTACTTTTTTTGGTACTGTTATAGTTTATCAACCTTTATTATTTTGAGTTATAGGTTTTATTTTTTTATTTACTATTGGTGGTTTAACTGGTGTTATATTATCTAATTCTAGAATTGACATTATTTTACATGATACTTATTATGTAGTGTCTCATTTTCATTACGTTTTAAGTCTTGGTGCTGTTTTTGGTTTGTTTGCAGGTGTTACTTTGTGATGATCTTTTATTACTGGTTTTGTTTTGAATAAAATTTATATGTATTCTGTTTTTTTTTTATTTTTTATTGGAGTTAATATGACTTTTTTTCCTTTACATTTTGCTGGTTTACATGGTTTCCCACGAAAATATGTAGACTATCCAGATGTTTATTCTTTCTGAAATGTTTTATCTTCTTTTGGTTCTCTTATTAGTATTTTTTCTCTTTTTTTTTTTGTTTTTGTTTTATTAGAATCTTTCATTAGTTATCGTGTTTTAGTTGTTGATTACTTTAATGGTGTTAGACCTGAAAATGCTAATTTAGGTTATAATTTTTACCATAGTTTCCAAGATGGGGTTTATTTGAGAGTGCCTCATAATTAATTGTTTTTATTTTTTATTGGTATTTTTTTCCTTTTTTATAAATTTCGACGTTTTATTTTTGTTATTATTTCTTTTGAATTTTTAATAATGGGAGTTTTTTATTTGTTTTCTTTTTTTTTTGGTTTTTTTTCTTTTTTTTACTTTTTATGTTTTAGTGTTTTTTGTAGTCTTATAGGTGTTGTTTTAATAGTTTATTTTATTAAGTTCTATGGTTGTGATTATGTTTTTTTTTAAAATCACWTWTTATCAAACCCCAATTGAGTGGTTAGCTTAAGTTTAAAGCACCGGATTTTTAATCCGGGGATTAATCTGCTTAAAACTGTTTTTATTTTGATTTGAAATCAAAATTTGGATTTTTCCGCAGTTTTTGTCTTTATTTTTGATTTTTTTTTGTTGTTTTTTGTTTTTGTTTTTTGTTTTTGTTTTTTGTTTTGTTTTTGTTTTTTGTTCCTTTTTTTAAGTTTTCTTTYTTTTTTTTTGATTTTGGTTTTATTGTTTTTAAATTTAATTTTTATTTAAATAGTATTATTTTTTCTTTTGTTTTGATTTTGATTTCTGTTAGTGTTTTTTTTTATAGTCTTTATTATCTTAATATGGAAATTAATTTTTTTTATTATTTTTTTGTTTTGCTTGTTTTTATTTGTAGTATATTTTTTTTGGTTTTTTGTGATAGTGTTTTTTTTGTTTTGCTTGGTTGAGATTTGTTAGGTATTTCTAGTTTTTTTTTAGTTCTTTTTTATAATAATTGAGATAGTTGTAGTGGTTCTATGAATACTGTTTTAACCAATCGTATGGGTGATTTTTTTATTTTTGTTTTTTTTTCTTTGTCTTTTTTTACTTTTTTTAATTTTTTTAGTTTTTCCTATTTTTGTTTTTATTCTTCTTTTTTTCTTATTTTGGCTGCTTTTACTAAGAGTGCTCAGTTTCCTTTTGGTGGTTGATTACCTAAGGCAATGAGTGCTCCTACTCCTGTCAGTTCTTTAGTACATAGTAGTACTCTTGTTACTGCTGGTATTGTTTTGATGATTAAATTTAATGTTATTATTATGAGTTCTTTTCTTTTAAAGTTGGTTCTTATTTCTGGTGTTTTTACTATGTTTTTTTCTAGTTTTTGTGCTTTGTATGAGAATGATTTAAAGAAGGTTGTTGCTCTTAGTACTTTGTCTCAAATGGGTCTTTCAATGGTTTCTTTTGGTTTTGGTTTAAGTTTTCTTTGTTATGTTCATTTATTAAGTCATGCTATTTTTAAGAGTTGTCTTTTCATACAGATTGGTTATTTGATTCATTGTTCTTTTGGTCAACAGGATGGTCGTGGTTATTCTTTTGGTAATTTGCCTTATTTTGTTCAGCTTCAGATTTTAATTACTCTTTTTTGTTTGTGTGGTTTGTTTTTTTTAAGTGGTTCTGTTAGTAAAGATTATATTCTTGTTTTTTTTTTTTCTARTTATTTTATGTTKTTTTTTTCTTTTTTTTTTTTTATTTCTGTTTTTATTACTTTTTTATATAGTTATCGCATTTGAAGTAGTCTTTTTTTAACTTTTTTTAATTCTTTATATTATAGTTGTAGTAGTTTTTTATTTTTTTTTATTAGTATTCCTTTGGTTTTTTTTTCTTTGTTTTTTATTTGGTGATTGAATCTTAATTTTTTTAGAATTCCTGTTGTTTTTGTTTATATTGATTTTTATTTTTTTTTTTTTTTTATTTTATTGTTTTTTTTYTTTTATTTTATTGTTTTCAAGTTTTTGTCTTTTTCTGTTTATTGTTTTTTGATGGATTATTTTCCTATTTTATTTACTCGTTTTTTTCATGATTTTAAGTTTTTTGATTTGTTTTTGAATAAGTTAAATYTTACTTTTTTTTCTTTTTTTTCTTTTTCTAGTTTTATTTCTATATTTTCTTATTTTAATAAGTTTAATTTTTTRGTTGTTTTYATTTTTCTTATTTTTGTTGTTTTTTAGATATCTAATTTATTTTTTTAGTTTTTTAAAGTTTTTTTTTTTRTTGATTTTTTTTTTTTTTTATGATTTTTTTTTTTTKYTTTTTTYTTTTKYTTTTTKTTTTTTTTGTTTTAGTTTTTTTTGTTGGTCTGGTAATTTTTTTTTAATTGATTCTTATTTTTATGTTGCTGTTTGTTTTATGTCTGTTTTTATTTTTTCTTTGGTTTTGGTTTCTGAACGTCATCGTGTTATTGTTTTTTTTTCTAAGGTTCTTTTGGTTATTTCTTTTTTTTTTTTTTTTTCTTATAGTGTTTTTTATCTATATGTTTTTTTTGAACTTTCTATGGTTCCTATTATTATTTTAATTCTTGGTTATGGTTATCAGATTGAGAAGGTTAATTCTTTTTTTTATCTTGTGTTTTATGCTACTTTTTGTAGTGTTCCTTTTCTTTTTGTTTATTTTAGTTTGGATTTTTTTTTTGTTGTTCCTTATTTTGATTGTTTTATTTCTTGGGAGATGGTTTTTATTATTAGTTTGGCTTTTATAATGAAATTTCCTGTTTTTTTTTTACATCTTTGGTTGCCTAAAGCTCATGTTGAAGCTCCCACTTCTGCTAGTATTTTATTAGCTGGTTTGTTGTTGAAGTTTGGTACTGTTGGGTTTGTTCGTATTATAAAGAGTCTTAGTTATTGTCATATTAATTATTGATTTTTTTTTTCGGTTTTAGGTATGTTTATTTCTTGTTTTGTTTGTGTTTTTCAGAGTGATTTTAAGTCTTTAGCTGCTTATTCTTCTGTTGTTCATATGAATTTTTTGTTGTTTTTTCTTTTGTTTTTTGGTTTATATTCCAAAACTGGTAGTTTTTTAATAATGGTTTCTCACGGATACACTTCTTCTGTTATGTTTTATTTCATTGGTGAGTTTTATCGTTCTTTAGGTAGTCGAATGATTTATTTTTTGAACAGTTTTATGTCTTCTAGTTTTATTTTTTCTTTTTTGATTTCTTTGGTTTTTTTATCTAATTGTGGTATACCTCCTTCTATTTCTTTTTTTTCTGAGTTTTTTTCTTTTTCTGGTTTTTTTTCTTTGTTTTATAATGTTTTTTTTTTRGTTTTTTTTTATTTTTTTGTTTCTTTTTATTATTGTGTTTATATTATTGTTATTTCTTTTTTAGGTAAGAAGTTTTTTTTTTTTAAGAGTTGATTTTTTTTTTGGTCTCTTCCTTTAATTTTTTTTTGTTTTAATGTGTTTGGTTTTTTTTTATTTTTTTAATAGATTTAAGTTAAGTTAAACTATTAGTCTTCAAAACTAAAAATTTTATCTATAAGGTATTTAGTAGGAATTTTCTATATCCAATTGCGGTTTGGAAGTTTTTTTACCTTAACAAATTTTAGGCGAGTCTTCTAAACTTGTTTTGGGGTTTCCCGTTTGTTTTTTAAGTTTTTTCATAATTTCCATGTTTTRAGYTTTTCTTCTTATCCTTTTTTTATGTTTATTTCTTTAAGTTCTCTTTTTTCTTCTTTTGTTGTTTTTTTTAAGTTTGGTATTTTTTTTTTTCTTTTTTTTTCTTTTTTTTCTTTTTTATTTCTTATTTTTTGTTGGTTTAAGGATATTTGTATAGAGGGTCTTTGCGGTTATCATAATTTTTATGTTATAGATGGTTTTAAGTTTGGTTTTGTTTTGTTTATTTTTAGTGAATTTATATTTTTTTTTAGTGTTTTTTGGTTTTATTTTGATTCTGCTTTAGTTCCTGCTCACGAAATTGGTTGTGGTTGGGGATTTTTTGGTTTGGATAAGATTAATCCTTTTGGAGTTCCTCTTTTAAATACTGTTATTCTTCTTAGAAGTGGTGTTACTGTTACTTGGTCTCATTATTGTCTTTTGAATAATTTTTATTGTTTAGATGGTTTGATTTTAACTATTCTTCTTTCTTTTATTTTTATTTTGGTTCAGTTTTTTGAGTATAAGAGTTCTAGTTTTTCTATCTCTGATGGTGTCTATGGTAGTATTTTTTATTTTTCTACTGGTTTTCATGGTTTTCATGTTATTCTAGGTGCTGTTTTCCTCACTTATAATCTTTTTCGTTTTTTATTATATCATTTTAATTATTCTCATCATTTGGGTTATGAGTTTTCTATTTTGTATTGGCATTTTGTAGATGTTGTTTGGTTATTTTTATTTGTTTTTGTTTATTGGTGAGGTTATTAGGTTTTATTTTTACTTTTTGGATTTTTTTAATTTTTTTGATTTTTTTCTTTTTGTTTTTGTTTTGCAGTTTATTTTTTGTCAAAAAGATAGATTAATTAATGTTTTTTTTAATAAGTTTTTTTCTTTTTTAGTTGGTGTTTTTTCTTATAATTCTTCTTGTTTTATTAGATATATTTTTTCTTCTTTTATTTTTGTTTTTTTGTTGACTTGTTGTTTTGGAGGTTATTTTAGTTATTCTTTTTGTCCTTTGGGTATTATTGAGTTTACTTTTTTTTTTTCTTTTGTTTCTTGATTTTCTACTTTTTTGTTTTTGATTTCTAGTCAGAAATTTTCTGTTTATATGAAGAAGTCTGGTGATGGTTTTTTTAAGACTTTTTTTTTGTTATTTGTTGAGATTATTAGTGAGTTTAGTCGTCCTATTGCTTTAAGTGTTCGTTTGTTTGCTAATATTATAGTTGGTCATGTTATTAGTGCTTGTTTTTATTTTTTTTTTGAGTGTGTTTTTGGTTTTTCTTTTTTAATTGTTTTTGCTATTGTTTTTGAGTGTTTTGTTTTTATTTTGCAGAGTTATATTTTTTCTCGTTTAATTTACTTATATATTAACGAGTAGCTTTTTAGTTTATTTAAAATTTTTACTTGTGGTGTAAAAGAAATTTGAGCTTTGTAAGTTAGTTTAAGTAGAATTTTTGTTTTTGGTACAAATGGTTATCTTACATTGAGGATTATTTTAATTTAGAATATTTAGCTGTTAACTAAAAGGTTTATCTTCATAAGAGTTTAGTTTATATTTAAAATATTAAATTGTAAATTTAAAGTTTTTTGCTCTTGCAGTAATTAGTTTAATTAAAATATAACATTTGGATTGTTAAGTTTTTTTACTGATTTTTCTTTTATTTTTTTGTTATTATTGTTTTTTTTTTAAATTGTTTTATTTGTAATATTGTTTTTTGATGGAGTATTTTTTTTTTAATGACTCTTGTTTTTGTTTTTTTAAATTTTAATAATTCTTATTCTTCTATTAAYTATTTTATTTTTCAGGAGTTTCTTGGTTTGCTTTTTGTTTTTTTTTCTTTTGGTATTCTTCAATTTTTTATTATTTTATTAAAAGTTGGTGTTTCTCCTTTTCATTTTTGGTGTTTAAATATTTTTAATGGTCTTAGAGGTTTTAATACTTTTTGATTTCTTACTTTTCAGAAGTTACCTTACTTTCCTGTTTTTTCTTTTATTTTTGATTATAGTTTTTTTTTTTTTCTTGTTTTTGGTATTATTTTTTGTTATTTTAATCTTTTTTTTTGTAAGTCTTTTAAGAGCATAGTTTTTATTTCTTCTGTTGAGTCTTTTAATTGGTTGTTAATTTCTCTTTTCTCTTCTTTGTTTTCTGGTTTTTTTTTGTTTCTTTACTATGTTTTTGTTATGTTTTTTTTGTTGGATTATAGTTCTACTAAAGGTTATGATTTTTATAATTGGGAATTGGTTTTTCTTTTTATAAATTTTCCTATGACTATTACTTTTTTTRTTAAAATTTTTTCTATTATTTTTTTTTTTAATATTAGTTCTTTTTATCTGTTGTTTGTTTTATTTTTAATGGTCTTTTCTGTTTTTGGTTTTGGTTTTTGGTTTTTTAATGTTGGTTTGAAATTTAGTTATTATGGTTTTTATAATTTTAGTTTTTTTTATTTTKTTTTTTTTCCTTTGATGTTTTTTTGTCTTTTTTAAAAGAGTTTTAGTTTATATAGAATTTATCACTTACAATGATGGGGTTTAAACTCTTACCAATTTAGTAAAATTTTATTATATTGCTTTGATATGGCAAAGTTCTTTTTGATTTGGTATTTTTTGTTTTGTTTTTAGTGGCTCTTTTTTCTTTTTTATTTGYTTTTTTTTTTTATTTATTTGTTTGTTTTGCTTCTTTTTTTGATTTTTATTTTTGTAAGTCTTCTTCTTTTGAGAGTGGTTTTATGAGTGTTGGTTTAATTCAGAATTCTTTTAGAATTCACTTTTTTGTTATTATAATCATGTTTGTTGTTTTTGATTTGGAGATTGTTATTTTTATTGGTATTCTTATTTCTGATTTAAATTCTTTTGTTTGTTTTTTTTTTTTKTTTTTTTTTTTGTTCTTGTTTTTTTATWTGGAGTGGTATTATGGTAAGCTTGTTTGAAATTTTTAATAKTAAAAAACTTTATTATAATTTAGTATATCTCGTTGTCGTTGAGAAGGTTTTAAGTTTTATCTTATTATTATATTTTTTTTTTTTCTTGTTTTTAGTATCAAAAGCCGATTGGGGTTTTGATATATTATATATTATATATTATAAAAATAATATAAATATAATATATTTATTAATTATATTTATATATAAATAATTATATTTATATATATAAATAATTATATTTATATTATTTTTATTATGTATATATATATWTTTATGTTGATATTAATTAGTTAATATCATATCCTTTGTTTAGGATAATTGTTTGATGGAGATTTTATTAATTAGGTAGACTTGTTTAATTTAAGCTGGTAAACTTTGAACTTYTTTAAGTTTTCAAAGTTTCAGGAAAACAAGTCTACCTAATTAATGGTTTTATTTTAATTGAAATTATATGTCTATGAGTTCGATTAAAATAAAATTTTGTAGTATRATCGNNNNNNNNNNNNNNNNNNNNNNNNNNNNNNNNNNN
>Thailand_Human_S14_13
GTCGTTTATTTTTCGATTTTTTTATTTATAATTTTGTTGGTTTTTTTTGTTGTTTTTTTTGTTATACAGAGTATTGCTTTTATTACTTTATATGAGCGTCATTTGTTGGGTCTTAGTCAATCTCGACTTGGTCCTACGAAGGTAGGTTTTTTTGGTGTTTTGCAGGCTATTGTAGATGGAGTTAAGCTTCTAAGTAAAGAACAATTTTTACCTTATAATTCTTCTTATTTTTTTTTTTTATTTATTCCTTCTGTTTCTTTTTGTTTGATATATTTGGAGTGGTTTGTTCTTCCTTTTTTTTTTGATTTTTTTACTTTTAATTATTCTGTTTTGTTTTTTCTTTGTTTGGTTGGTTTTTCTGTTTATACTACTTTAATTTCTGGAATTGTTTCCAAATCTAAGTATTCTATAATTGGTTCTATTCGTGCTAGTAGTCAGAGTATTTCTTATGAGATTTCTTTTACTTTTTTTGTTTTTTGTGTTGTTCTTCATGTTGGTGTTTTTAGTTTTTTTAGTTTTTTTAGTTTTAGTATAGTTGTTCTTTTTTTTCCTTTTCTTATTATGATTATTGGTGAGCTTAATCGTGCTCCTTTTGATTTTTCTGAGGGTGAGAGTGAACTTGTTAGTGGTTATAATATTGAATATTCTAGTGTTGCTTTTGTTCTTTTGTTTTTGAGTGAGTATGGTGTGTTGATTTTTTTTTGTGTTCTTTTTTCTTTTTTGTTTTTTGGTGGTTCTGTTTTTATGTCTTTTGTTATTTTTTCTTTTTTGATTTTTATTCGTAGTTCTTTTCCTCGTTATCGTTATGATATGATGATAGGTTTTTTTTGATTTATTATGTTACCTATTTCTATGATTTTGTTTTTATTTTTTTGTTTGTTATTTTTTTAGGGATTTAGTTTATATTAAAATGTTTGTTTTGCGTACAAAAGAATTTTTTCTCTGAATTTTTTTTCTTAGTTTATAGATTTGATTATGGTCATTGTAATGATAAAATGGTGTTATATAATTTTTAATCACTTGAGTGGACAATGTTTTTCTATCCCGGCAATGTATTGCTTGTATAAACTCAGTACCAGAATAATCGGATAGACTGAGTAAGCTTATACCCTAAATGTGTTTTGGCCATGGTTTTTTTTTTGATTTTTTTACAACTGTTTAGTGCAATGTGCAGTTTTTTTTTGTTGTTTTATCTTGGTCAATAAGATTAGACAAATGACCTGGATTAGTACCCAGTTAATCTAAATTTAAAAGTTGCAGGAGTAAAGTAATATTTAAACTGTAATAATATTGGCGGATTTTTTAATTATCTTTGGAGGTTGAGCTGTAATTGAGAACCCTCATTATCAGCTTTGATTTTTGTCGCATGTATGATCGTTTATGTCCTTCTTAAAGAGGTGCATTAAAGATTATTTGGTGTTTAATCAATGATATCTATTAAAACAGATAAATACCTGGTATATATCAAAGTTTTCGTTTGACCTACAATATCTTATGTTTCGGATAAGGAGGAGAGATTCTTCTTTGAAGTTGTAAAAGACAGTAAATGCTTTTTAATGTAGCATTGAAGTATTTAGAGAAATCGTACAAATCATCCATCAATTGCCCACAGGGGAGTAAGTTGTAGTAAAGTAGGTGTAGGGGAATCTGTACCTAGTTTAAGTTGGTTATATTTTAATAATTTGGTTTTTTTCCAAGTGTTTTTTCCTTCTTTAATAAGTTAGTATATTTTAGTACATTGGGTTCATATCCTAAAGGAGAATTTTCACTTATTTTTTATTGTTTTTTTTATTTAATTTTTTCTTTTTTAAGGGGGTACTTTTAAGGTTTTTGGGAGTTATTAGTATAATAAGTATTTTTAATTGCAAATTAAAAGGTTAATAGCTTTTTTTATTCTTTTAAGTTTTTAAATGTTCCTGTTAGTTTTTCTTTATCTGTTTTTTGGAATTTTGGTAGTATTTTGGGTATGGTTCTTTTTTTTCAGATTTTTAGTGGTTTATTTTTATCTTTTTATTATGTTGCTGATGGTTTTAATTCTTTTTCTAGTGTTCAGTATATCATAAGTGATGTTAATTTTGGTTGGGTTTTTCGTATTTTACATTTTAACGGTGCTAGTTTATTTTTTTTTTTTTTRTATTTGCATTTTTTTAAGGGTCTTTTTTTTTGTAGTTATCGTTTGTCTGGTACTTGGATTATTGGTTTAACTATTTTTTTTTTTGTTATAATGGAGGCTTTTATAGGTTATGTTTTAGTTTGGGCTCAGATGAGTTTTTGAGCTTCTGTTGTTATTACTAGTCTTTTAAGTGTTATTCCTTACTTTGGTTTTTCTATTGTTTATTGGATTTGGAGTGGTTTTTCTGTTGTTAATTCTACTCTTAAGTTTTTTTTTGTTATTCATTTTTTAATGCCTTGATTGGTTTTTCTTTTAGTTTTTGTTCATTTGTTTTTTTTACATTCTACTGGTAGGACTTCTGTTTTATATTGTCATGGTGATTATGATAAAATTAGTTTTTTCCCTTATTATTTTTATAAAGATTCTTATAATTTGGTTGTTTTTTTTCTTTTTTTTATTTTTTCTTTTTTTTTTCCTTTTTTACTTGGTGATCCTGAAATGTTTGTTGAGTCTGATCCAATGGTTAGACCTGTACATATTGTTCCTGAGTGATATTTCTTATTTGCTTATGCTATTTTGCGTGCTATCCCTAATAAAGTTTTAGGTGTTTTTTTTCTTGTTTTTAGTATTTTTATTTTTTATTTTTATGTTTTTTTTAATAATTATTATAGTGTTCTTGATAATTTGAATTTTTTTTTAGTTGTTTTTTTTATTTTGGTTTCTGTTTTTTTAAGTTGATTAGGTCAGTGTCATGTTGAATATCCTTTTATTGGTTTGAGAGTTGTTTTTTCTTTTTTTTATTTTTTTTTTGCTTTTTTAATTGTTTTCTCTCGATTTTTGACTAAATTTATTTTTTCTTAGTAAACTTAGTATAATTTATTATATTGGATTTAGGATCCTGGGATTTTTGTTTACTTTTAATTATTTCCAAGGTTACATGATAGGTTTTTCTAATAATTATCTTTGTATATACATGGATTGGTTTCATAATTTTAATTGTAGTTTATTATTTGGTGTTTTATTTTTTGTTTTTATAGTTATTGTTAATCTTTTTGTTAATTCTTATTATTTTAAGAGTCATAATATTGAATATCAATTTGGTGAGTTTTTATGTAGTTTGTTGCCTTTATTTATTTTGGTTTTTCAAATGTTTCCTTCTTTATCTTTGTTGTATTTTAGTGGTTTGTCTTATTTAGATAGTAGCTTAACTGTTAAAGTTGTTGGTCATCAATGGTATTGAAGTTATGATTATAGGGATATCGGTATTGAATTTGATTCTTATATGAAGTCTATTGATTCTTTATTGATTGGTGAGCCTCGTTTATTAGAAGTTGATAATCGTTGTGTCGTTCCTTGTGATACTAATATTCGATTTTGTATTACATCGGCTGATGTTATTCACTCTTGATCTCTTCCTTCTTTTTGTATTAAACTTGATGCTATGAGTGGTATTTTAAGTACTGTTACTTGTAGTTTTCCTATGGTTGGTGTTTTTTATGGTCAGTGTTCTGAGATTTGTGGTGCTAATCATAGTTTTATACCTATTTGTTTGGAGGTTTCTTTGTTGGAAAATTTTAAAGATTGATGTTATTTAATGTCTAGTTAATTTTGAGGTATTAGTATATTTTAGTATTATTCTTTTTCGAGGAGTCGGATTTATACCTTTATTGAATTAGCATAATTTAATGTATTTGTTTTAAGCGCAAAAGATTTTATTCAATTTTACTCTTTTAGTTTATAAAAAATATGACTTTGAAGCAGTTAAGAATCATAGAGTATATTTTTTTTTTATATATATATTAGTATTGCATACTATGTTAGGATATTTTCAAAGATTTTGATAAATAGAAGCAAAGTGTTTAAGGTGTAGTTTTTTTTTTTGTTACAAAAATAATTTTACTACTCTTAGTGTTGATACATCGAACTTTGTGATATCTGTTTTTAATTTTTATATTAGAAAATTATATATTGTTTTTTTTTTTTGTAGTTTTAATAATTTGAAGTTTTTTTGTTTTAAGTTTTATAACTTTACTACTTTTTTTTTTTTTTTTTTTTTTTAAYTATAATTCTTTATAGTTTTTATTATCTAACAATTAGTAAATTAATAAATTATGTTTTTTTTTTTAATATAAATGAATTACTAATTATCTGGTCAAATGTTTATTAAAGACTTAGGATTTATATTAAATCTGTCTTCTGCCCTATGGTTTTTTTAAATGGCAGTCTTAGCGTGAGGACATTAAAGTAGCAAAATAATTTGTGCTTTTATTGGGTTCGAGTATGAATGAAGTTTTGGCTGGTGATATTTTTTTTTTTTTTTGAATTTAATATACATCTAAAAAGAGATGTTTATAATAAAACAAAGATAAGTCTTCGGAAATTTTATTTCTATTAAAARTTTTTTTTTTTAGTAATTTATCTAGGGAAGATTATTATATAATTTTTTTTTACTATTTTTAATTTAAAAAATTACTCCGGAGTTAACAGAAAAACATGCCTTATGTAGTTCTTATATTTTGGTAAGTTTTACATCGATGTTGTATCTTTATTAGCTGAAGAGGAGAAATTTCAGTTTTTTAGACTGTTCTTCTTTTAATAAATAAAACGTGATATTAGTTTAATTCATCGTGAGATAGAATTGTTTATCTTGTTTATTATTTTTTTTTATCGGGATTAGTACGAAAGGAATTTCACTATAATTTTAAATTTTTTAATCTTTTTTTTAATTTTTTTTGTTTATTTTTTTCTTGTCTTAGTTTTCTTGTTTTTGATCCTTTAAAGAGTGCTTTTTTTTTAGTTCTTTCTTTAATTTTTTTGGTTTTTTTTATTTCTTTTGGTTTTTATGTTTGGTTTTCTTATTTTATTTGTTTGATTTTTTTGAGTGGTATTTTTGTTATTATTGTTTATTTTTCTAGTTTTTCTAAATATATTTATGTCAATATTAATTTTTTTCTTGTYYTTTTTGTTTTCTTGTTTTTTTTTTTTTATTCTTTTTTTTTCTTTTTAGATCCTAGTTATCATAATTCTTTAAATTTTYTTTATTATGATTTGTTTTTTTCTTTTATTTTTTGGGTTGTTTTTTGTTTGTTTTTTTTTATAAATTTTGTTAGCTTTTTTCTTTGTTTTTCTGGTGCTCTTCGACTGTATTAATTTTGGTTTATTAGTATAATAAGTATATTTGATTTCCAATCAAATGGTCATTAAACTATGCTATTTTAGTTTATGTAAAATGTCTAATTTGTAATTAGAAGAATTTTTAGCAACTTTCTAGTTTTTGTTTTTTATAGTACTAATCACAAAGATATTGGTAGTATTTATTTAATTTTTGGTTTATGAGCTGGTATAGTTGGTTCTGCTCTTTCTATAATTATTCGTATCGAGTTAAGTAAGCCTGGTATGTTTATTGGAGATGGTCAATTATATAATTCTATTTTAACTGCTCATGCTATTTTGATAATTTTTTTTATGGTTATACCTAGGATGATTGGTGGTTTTGGTAATTGGATGGTTCCTTTAATATTAGGTGCACCTGATATGAGTTTTCCTCGATTAAATAATATTAGTTTTTGATTATTACCTGCTTCTATTTTTTTGGTTTTTTTGGCTTGTTTTGTTGATAATGGTTTAGGTACTAGTTGAACTATTTATCCACCTTTATCTACTTCAGGACATCCTGGTTCTAGTGTTGATTTGGCTATTTTTAGTTTACATCTTTCTGGTATTAGTTCTATTTTGGGTGGTATTAATTTTATGTGTACTGTTAAAAATTTACGTTCTAGTTCTGTTTCTCTCAATAATATGAGTTTATTTATTTGAACTATTTTTGTTACTGTTTTTTTATTGGTTTTGTCTTTACCTGTTTTAGCTGGTGCTATTACTATGTTGTTAATTGATCGTAATTTTAATGGTTCTTTTTTTGATCCTAGTTTTGGTGGTAATCCTTTGATTTATCAGCATTTGTTTTGGTTTTTTGGTCATCCAGAAGTTTATATTTTAATTTTACCTGCTTTTGGTATTATTAGTCAATGTACTTTGTATTTGACTGGTAAGAAAGAAGTTTTTGGTTATTTGGGTATGGTTTATGCTATTTTGAGTATTGGTTTAATTGGTTGTGTAGTTTGAGCTCATCACATGTATACTGTTGGTATAGATTTTGATTCTCGTGCTTATTTTACTGCTGCTACTATAGTGATTGCTGTTCCTACTGGTGTAAAAGTTTTTAGATGGTTAGCTACTTTTTTTGGTACTGTTATAGTTTATCAACCTTTATTATTTTGAGTTATAGGTTTTATTTTTTTATTTACTATTGGTGGTTTAACTGGTGTTATATTATCTAATTCTAGAATTGACATTATTTTACATGATACTTATTATGTAGTGTCTCATTTTCATTACGTTTTAAGTCTTGGTGCTGTTTTTGGTTTGTTTGCAGGTGTTACTTTGTGATGATCTTTTATTACTGGTTTTGTTTTGAATAAAATTTATATGTATTCTGTTTTTTTTTTATTTTTTATTGGAGTTAATATGACTTTTTTTCCTTTACATTTTGCTGGTTTACATGGTTTCCCACGAAAATATGTAGACTATCCAGATGTTTATTCTTTCTGAAATGTTTTATCTTCTTTTGGTTCTCTTATTAGTATTTTTTCTCTTTTTTTTTTTGTTTTTGTTTTATTAGAATCTTTCATTAGTTATCGTGTTTTAGTTGTTGATTACTTTAATGGTGTTAGACCTGAAAATGCTAATTTAGGTTATAATTTTTACCATAGTTTCCAAGATGGGGTTTATTTGAGAGTGCCTCATAATTAATTGTTTTTATTTTTTATTGGTATTTTTTTYCTTTTTTATAAATTTCGACGTTTTATTTTTGTTATTATTTCTTTTGAATTTTTAATAATGGGAGTTTTTTATTTGTTTTYTTTTTTTTTTGGTTTTTTTTCTTTTTTTTACTTTTTATGTTTTWGTGTTTTTTGTAGTCTTATAGGTGTTGTTTTAATAGTTTATTTTATTAAGTTCTATGGTTGTGATTATGTTTTTTTTTAAAATCANNNNNTATCAAACCCCAATTGAGTGGTTAGCTTAAGTTTAAAGCACCGGATTTTTAATCCGGGGATTAATCTGCTTAAAACTGTTTTTATTTTGATTTGAAATCAAAATTTGGATTTTTCCGCAGTTTTTGTCTTTATTTTTGATTTTTTTTTGTTGTTTTTTGTTTTTGTTTTTTGTTTTTGTTTTTTGTTTTGTTTTTGTTTTTTGTTCCTTTTTTTAAGTTTTCTTTTTTTTTTTTTGATTTTGGTTTTATTGTTTTTAARTTTAATTTTTATTTAAATAGTATTATTTTTTCTTTTGTTTTGATTTTGATTTCTGTTAGTGTTTTTTTTTATAGTCTTTATTATCTTAATATGGAAATTAATTTTTTTTATTATTTTTTTGTTTTGCTTGTTTTTATTTGTAGTATATTTTTTTTGGTTTTTTGTGATAGTGTTTTTTTTGTTTTGCTTGGTTGAGATTTGTTAGGTATTTCTAGTTTTTTTTTAGTTYTWTTTTATAATAATTGAGATAGTTGTAGTGGTTCTATGAATACTGTTTTAACCAATCGTATGGGTGATTTTTTTATTTTTGTTTTTTTTTCTTTGTCTTTTTTTACTTTTTTTAATTTTTTTAGTTTTTCCTATTTTTGTTTTTATTCTTCTTTTTTTCTTATTTTGGCTGCTTTTACTAAGAGTGCTCAGTTTCCTTTTGGTGGTTGATTACCTAAGGCAATGAGTGCTCCTACTCCTGTTAGTTCTTTAGTACATAGTAGTACTCTTGTCACTGCTGGTATTGTTTTGATGATTAAATTTAATGTTATTATTATGAGTTCTTTTCTTTTAAAGTTGGTTCTTATTTCTGGTGTTTTTACTATGTTTTTTTCTAGTTTTTGTGCTTTGTATGAGAATGATTTAAAGAAGGTTGTTGCTCTTAGTACTTTGTCTCAAATGGGTCTTTCAATGGTTTCTTTTGGTTTTGGTTTAAGTTTTCTTTGTTATGTTCATTTATTGAGTCATGCTATTTTTAAGAGTTGTCTTTTCATACAGATTGGTTATTTGATTCATTGTTCTTTTGGTCAACAGGATGGTCGTGGTTATTCTTTTGGTAATTTGCCTTATTTTGTTCAGCTTCAGATTTTAATTACTCTTTTTTGTTTGTGTGGTTTGTTTTTTTTAAGTGGTTCTGTTAGTAAAGATTATATTCTTGTTTWTTTTTTTTCTARTTATTTTATGTTTTTTTTTTCTTTTTTTTTTTTTATTTCTGTTTTTATTACTTTTTTATATAGTTATCGCATTTGAAGTAGTCTTTTTTTAACTTTTTTTAATTCTTTATATTATAGTTGTAGTAGTTTTTTATTTTTTTTTATTAGTATTCCTTTGGTTTTTTTTTCTTTGTTTTTTATTTGGTGATTGAATCTTAATTTTTTTAGAATTCCTGTTGTTTTTGTTTATATTGATTTTTATTTTTTTTTTTTTTTTATTTTATTGTTTTTTTTYTTTTATTTTATTGTTTTYAAGTTTTTGTCTTTTTCTGTTTATTGTTTTTTGATGGATTATTTTCCTATTTTATTTACTCGTTTTTTTCATGATTTTAAGTTTTTTGATTTGTTTTTGAATAAGTTAAATYTTACTTTTTTTTCTTTTTTTTCTTTTTCTAGTTTTATTTCTATATTTTCTTATTTTAATAAGTTTAATTTTTTRGTTGTTTTYATTTTTCTTATTTTTGTTGTTTTTTAGATATCTAATTTATTTTTTTAGTTTTTTAAAGTTTTTTTTTTTGTTGATTTTTTTTTTTTTTTATGATTTTTTTTTTTTGCTTTTTTCTTTTKCTTTTTGTTTTTTTTGTTTTAGTTTTTTTTGTTGGTCTGGTAATTTTTTTTTAATTGATTCTTATTTTTATGTTGCTGTTTGTTTTATGTCTGTTTTTATTTTTTCTTTGGTTTTGGTTTCTGAACGTCATCGTGTTATTGTTTTTTTTTCTAAGGTTCTTTTGGTTATTTCTTTTTTTTTTTTTTTTTCTTATAGTGTTTTTTATCTATATGTTTTTTTTGWACTTTCTATGGTTCCTATTATTATTTTAATTCTTGGTTATGGTTATCAGATTGAGAAGGTTAATTCTTTTTTTTATCTTGTGTTTTATGCTACTTTTTGTAGTGTTCCTTTTCTTTTTGTTTATTTTAGTTTGGATTTTTTTTTTGTTGTTCCTTATTTTGATTGTTTTATTTCTTGGGAGATGGTTTTTATTATTAGTTTGGCTTTTATAATGAAATTTCCTGTTTTTTTTTTACATCTTTGGTTGCCTAAAGCTCATGTTGAAGCTCCCACTTCTGCTAGTATTTTATTAGCTGGTTTGTTGTTGAAGTTTGGTACTGTTGGGTTTGTTCGTATTATAAAGAGTCTTAGTTATTGTCATATTAATTATTGATTTTTTTTTTCGGTTTTAGGTATGTTTATTTCTTGTTTTGTTTGTGTTTTTCAGAGTGATTTTAAGTCTTTAGCTGCTTATTCTTCTGTTGTTCATATGAATTTTTTGTTGTTTTTTCTTTTGTTTTTTGGTTTATATTCCAAAACTGGTAGTTTTTTAATAATGGTTTCTCACGGATACACTTCTTCTGTTATGTTTTATTTCATTGGTGAGTTTTATCGTTCTTTAGGTAGTCGAATGATTTATTTTTTGAACAGTTTTATGTCTTCTAGTTTTATTTTTTCTTTTTTAATTTCTTTGGTTTTTTTATCTAATTGTGGTATACCTCCTTCTATTTCTTTTTTTTCTGAGTTTTTTTCTTTTTCTGGTTTTTTTTCTTTGTTTTATAATGTTTTTTTTTTRGTTTTTTTTTATTTTTTTGTTTCTTTTTATTATTGTGTTTATATTATTGTTATTTCTTTTTTAGGTAAGAAGTTTTTTTTTTTTAAGAGTTGATTTTTTTTTTGGTCTCTTCCTTTAATTTTTTTTTGTTTTAATGTGTTTGGTTTTTTTTTATTTTTTTAATAGATTTAAGTTAAGTTAAACTATTAGTCTTCAAAACTAAAAATTTTATCTATAAGGTATTTAGTAGGAATTTTCTATATCCAATTGCGGTTTGGAAGTTTTTTTACCTTAACAAATTTTAGGCGAGTCTTCTAAACTTGTTTTGGGGTTTCCCGTTTGTTTTTTAAGTTTTTTCATAATTTCCATGTTTTGAGTTTTTCTTCTTATCCTTTTTTTATGTTTATTTCTTTAAGTTCTCTTTTTTCTTCTTTTGTTGTTTTTTTCAAGTTTGGTATTTTTTYTTTTCTTTTTTTTTCTTTTTTTTCTTTTTTATTTCTTATTTTTTGTTGGTTTAAGGATATTTGTATAGAGGGTCTTTGCGGTTATCATAATTTTTATGTTATAGATGGTTTTAAGTTTGGTTTTGTTTTGTTTATTTTTAGTGAATTTATATTTTTTTTTAGTGTTTTTTGGTTTTATTTTGATTCTGCTTTAGTTCCTGCTCACGAAATTGGTTGTGGTTGGGGATTTTTTGGTTTGGATAAGATTAATCCTTTTGGAGTTCCTCTTTTAAATACTGTTATTCTTCTTAGAAGTGGTGTTACTGTTACTTGGTCTCATTATTGTCTTTTGAATAATTTTTATTGTTTAGATGGTTTGATTTTAACTATTCTTCTTTCTTTTATTTTTATTTTGGTTCAGTTTTTTGAGTATAAGAGTTCTAGTTTTTCTATCTCTGATGGTGTTTATGGTAGTATTTTTTATTTTTCTACTGGTTTTCATGGTTTTCATGTTATTCTAGGTGCTGTTTTCCTCACTTATAATCTTTTTCGTTTTTTATTATATCATTTTAATTATTCTCATCATTTGGGTTATGAGTTTTCTATTTTGTATTGGCATTTTGTAGATGTTGTTTGGTTATTTTTATTTGTTTTTGTTTATTGGTGAGGTTATTAGGTTTTATTTTTACTTTTTGGATTTTTTTAATTTTTTTGATTTTTTTCTTTTTGTTTTTGTTTTGCAGTTTATTTTTTGTCAAAAAGATAGATTAATTAATGTTTTTTTTAATAAGTTTTTTTCTTTTTTAGTTGGTGTTTTTTCTTATAATTCTTCTTGTTTTATTAGATACATTTTTTCTTCTTTTATTTTTGTTTTTTTGTTGATTTGTTGTTTTGGAGGTTATTTTAGTTATTCTTTTTGTCCTTTGGGTATTATTGAGTTTACTTTTTTTTTTTCTTTTGTTTCTTGATTTTCTACTTTTTTGTTTTTGATTTCTAGTCAGAAATTTTCTGTTTATATGAAGAAGTCTGGTGATGGTTTTTTTAAGACTTTTTTTTTGTTATTTGTTGAGATTATTAGTGAGTTTAGTCGTCCTATTGCTTTAAGTGTTCGTTTGTTTGCTAATATTATAGTTGGTCATGTTATTAGTGCTTGTTTTTATGTTTTTTTTGAGTGTGTTTTTGGTTTTTCTTTTTTAATTGTTTTTGCTATTGTTTTTGAGTGTTTTGTTTTTATTTTGCAGAGTTATATTTTTTCTCGTTTAATTTACTTATATATTAACGAGTAGCTTTTTAGTTTATTTAAAATTTTTACTTGTGGTGTAAAAGAAATTTGAGCTTTGTAAGTTAGTTTAAGTAGAATTTTTGTTTTTGGTACAAATGGTTATCTTACATTGAGGATTATTTTAATTTAGAATATTTAGCTGTTAACTAAAAGGTTTATCTTCATAAGAGTTTAGTTTATATTTAAAATATTAAATTGTAAATTTAAAGTTTTTTGCTCTTGCAGTAATTAGTTTAATTAAAATATAACATTTGGATTGTTAAGTTTTTTTACTGATTTTTCTTTTATTTTTTTGTTATTTTTGTTTTTTTTTTAAATTGTTTTATTTGTAATATTGTTTTTTGATGGAGTATTTTTTTTTTAATGACTCTTGTTTTTGTTTTTTTAAATTTTAATAATTCTTATTCTTCTATTAACTATTTTATTTTTCAGGAGTTTCTTGGTTTGCTTTTTGTTTTTTTTTCTTTTGGTATTCTTCAATTTTTTATTATTTTATTAAAAGTTGGTGTTTCTCCTTTTCATTTTTGGTGTTTAAATATTTTTAATGGTCTTAGAGGTTTTAATACTTTTTGATTTCTTACTTTTCAGAAGTTACCTTACTTTCCTGTTTTTTCTTTTATTTTTGATTATAGTTTTTTTTTTTTTCTTGTTTTTGGTATTATTTTTTGTTATTTTAATCTTTTTTTTTGTAAGTCTTTTAAGAGCATAGTTTTTATTTCTTCTGTTGAGTCTTTTAATTGGTTGTTAATTTCTCTTTTCTCTTCTTTGTTTTCTGGTTTTTTTTTGTTTCTTTACTATGTTTTTGTTATGTTTTTTTTGTTGGATTATAGTTCTACTAAAGGTTATGATTTTTATAATTGGGAATTGGTTTTTCTTTTTATAAATTTTCCTATGACTATTACTTTTTTTRTTAAAATTTTTTCTATTATTTTTTTTTTTAATATTAGTTCTTTTTATCTGTTGTTTGTTTTATTTTTAATGGTCTTTTCTGTTTTTGGTTTTGGTTTTTGGTTTTTTAATGTTGGTTTGAAATTTAGTTATTATGGTTTTTATAATTTTAGTTTTTTTTATTTTKTTTTTTTTCCTTTGWTGTTTTTTTGTCTTTTTTAAAAGAGTTTTAGTTTATATAGAATTTATCACTTACAATGATGGGGTTTAAACTCTTACCAATTTAGTAAAATTTTATTATATTGCTTTGATATGGCAAAGTTCTTTTTGATTTGGTATTTTTTGTTTTGTTTTTAGTGGCTCTTTTTTCTTTTTTATTTGTTTTTTTTTTTTATTTRTTTGTTTGTTTTGCTTCTTTTTTTGATTTTTATTTTTGTAAGTCTTCTTCTTTTGAGAGTGGTTTTATGAGTGTTGGTTTAATTCAGAATTCTTTTAGAATTCACTTTTTTGTTATTATAATCATGTTTGTTGTTTTTGATTTGGAGATTGTTATTTTTATTGGTATTCTTATTTCTGATTTAAATTCTTTTGTTTGTTTTTTTTTTTTGTTTTTTTTTTTGTTCTTGTTTTTTTATWTGGWGTGGTATTATGGTAAGCTTGTTTGAAATTTTTAATAKTAAAAAACTTTATTATAATTTAGTATATCTCGTTGTCGTTGAGAAGGTTTTAAGTTTTATCTTATTATTATATTTTTTTTTTTTCTTGTTTTTAGTATCAAAAACCGATTGGGGTTTTGATATATTATATATTATATATTATAAAAATAATATAAATATAATATATTTATTAATTATATTTATATATAAATAATTATATTTATATATATAAATAATTATATTTATATTATTTTTATTATNTATGTATRTATATTTATGTTGATATTAATTAGTTAATATCATATCCTTTGTTTAGGATAATTGTTTGATGGAGATTTTATTAATTAGGTAGACTTGTTTAATTTAAGCTGTTAAACTTTGAACTTYTTCGGGTTCTTAAAGTTTCAGGAAAACAAGTCTACCTAATTAATGGTTTTATTTTAATTKAAATTATATGTCTATGAGTTCGATTAAAATAAAATTTTGTAGTATNNNNNNNNNNNNNNNNNNNNNNNNNNNNNNNNNNNNNNNN
>Thailand_Human_S16_16
GTCGTTTATTTTTCGATTTTTTTATTTATAATTTTGTTGGTTTTTTTTGTTGTTTTTTTTGTTATACAGAGTATTGCTTTTATTACTTTATATGAGCGTCATTTGTTGGGTCTTAGTCAATCTCGACTTGGTCCTACGAAGGTAGGTTTTTTTGGTGTTTTGCAGGCTATTGTAGATGGAGTTAAGCTTCTAAGTAAAGAACAATTTTTACCTTATAATTCTTCTTATTTTTTTTTTTTATTTATTCCTTCTGTTTCTTTTTGTTTGATATATTTGGAGTGGTTTGTTCTTCCTTTTTTTTTTGATTTTTTTACTTTTAATTATTCTGTTTTGTTTTTTCTTTGTTTGGTTGGTTTTTCTGTTTATACTACTTTAATTTCTGGAATTGTTTCCAAATCTAAGTATTCTATAATTGGTTCTATTCGTGCTAGTAGTCAGAGTATTTCTTATGAGATTTCTTTTACTTTTTTTGTTTTTTGTGTTGTTCTTCATGTTGGTGTTTTTAGTTTTTTTAGTTTTTTTAGTTTTAGTATAGTTGTTCTTTTTTTTCCTTTTCTTATTATGATTATTGGTGAGCTTAATCGTGCTCCTTTTGATTTTTCTGAGGGTGAGAGTGAACTTGTTAGTGGTTATAATATTGAATATTCTAGTGTTGCTTTTGTTCTTTTGTTTTTGAGTGAGTATGGTGTGTTGATTTTTTTTTGTGTTCTTTTTTCTTTTTTGTTTTTTGGTGGTTCTGTTTTTATGTCTTTTGTTATTTTTTCTTTTTTGATTTTTATTCGTAGTTCTTTTCCTCGTTATCGTTATGATATGATGATAGGTTTTTTTTGATTTATTATGTTACCTATTTCTATGATTTTGTTTTTATTTTTTTGTTTGTTATTTTTTTAGGGATTTAGTTTATATTAAAATGTTTGTTTTGCGTACAAAAGAATTTTTTCTCTGAATTTTTTTTCTTAGTTTATAGATTTGATTATGGTCATTGTAATGATAAAATGGTGTTATATAATTTTTAATCACTTGAGTGGACAATGTTTTTCTATCCCGGCAATGTATTGCTTGTATAAACTCAGTACCAGAATAATCGGATAGACTGAGTAAGCTTATACCCTAAATGTGTTTTGGCCATGGTTTTTTTTTTGATTTTTTTACAACTGTTTAGTGCAATGTGCAGTTTTTTTTTGTTGTTTTATCTTGGTCAATAAGATTAGACAAATGACCTGGATTAGTACCCAGTTAATCTAAATTTAAAAGTTGCAGGAGTAAAGTAATATTTAAACTGTAATAATATTGGCGGATTTTTTAATTATCTTTGGAGGTTGAGCTGTAATTGAGAACCCTCATTATCAGCTTTGATTTTTGTCGCATGTATGATCGTTTATGTCCTTCTTAAAGAGGTGCATTAAAGATTATTTGGTGTTTGATCAATGATATCTATTAAAACAGATAAATACCTGGTATATATCAAAGTTTTCGTTTGACCTACAATATCTTATGTTTCGGATAAGGAGGAGAGATTCTTCTTTGAAGTTGTAAAAGACAGTAAATGCTTTTTAATGTAGCATTGAAGTATTTAGAGAAATCGTACAAATCATCCATCAATTGCCCACAGGGGAGTAAGTTGTAGTAAAGTAGGTGTAGGGGAATCTGTACCTAGTTTAAGTTGGTTATATTTTAATAATTTGGTTTTTTTCCAAGTGTTTTTTCCTTCTTTAATAAGTTAGTATATTTTAGTACATTGGGTTCATATCCTAAAGGAGAATTTTCACTTATTTTTTATTGTTTTTTTTATTTAATTTTTTCTTTTTTAAGGGGGTACTTTTAAGGTTTTTGGGAGTTATTAGTATAATAAGTATTTTTAATTGCAAATTAAAAGGTTAATAGCTTTTTTTATTCTTTTAAGTTTTTAAATGTTCCTGTTAGTTTTTCTTTATCTGTTTTTTGGAATTTTGGTAGTATTTTGGGTATGGTTCTTTTTTTTCAGATTTTTAGTGGTTTATTTTTATCTTTTTATTATGTTGCTGATGGTTTTAATTCTTTTTCTAGTGTTCAGTATATCATAAGTGATGTTAATTTTGGTTGGGTTTTTCGTATTTTACATTTTAACGGTGCTAGTTTATTTTTTTTTTTTTTRTATTTGCATTTTTTTAAGGGTCTTTTTTTTTGTAGTTWTCGTTTGTCTGGTACTTGGATTATTGGTTTAACTATTTTTTTTTTTGTTATAATGGAGGCTTTTATAGGTTATGTTTTAGTTTGGGCTCAGATGAGTTTTTGAGCTTCTGTTGTTATTACTAGTCTTTTAAGTGTTATTCCTTACTTTGGTTTTTCTATTGTTTATTGGATTTGGAGTGGTTTTTCTGTTGTTAATTCTACTCTTAAGTTTTTTTTTGTTATTCATTTTTTAATGCCTTGATTGGTTTTTCTTTTAGTTTTTGTTCATTTGTTTTTTTTACATTCTACTGGTAGGACTTCTGTTTTATATTGTCATGGTGATTATGATAAAATTAGTTTTTTTCCTTATTATTTTTATAAAGATTCTTATAATTTGGTTATTTTTTTTCTTTTTTTTATTTTTTCTTTTTTTTTTCCTTTTTTACTTGGTGATCCTGAAATGTTTGTTGAGTCTGATCCAATGGTTAGACCTGTACATATTGTTCCTGAGTGATATTTCTTATTTGCTTATGCTATTTTGCGTGCTATCCCTAATAAAGTTTTAGGTGTTTTTTTTCTTGTTTTTAGTATTTTTATTTTTTATTTTTATGTTTTTTTTAATAATTATTATAGTGTTCTTGATAATTTGAATTTTTTTTTAGTTGTTTTTTTTATTTTGGTTTCTGTTTTTTTAAGTTGATTAGGTCAGTGTCATGTTGAATATCCTTTTATTGGTTTGAGAGTTGTTTTTTCTTTTTTTTATTTTTTTTTTGCTTTTTTAATTGTTTTCTCTCGATTTTTGACTAAATTTATTTTTTCTTAGTAAACTTAGTATAATTTATTATATTGGATTTAGGATCCTGGGATTTTTGTTTACTTTTAATTATTTCCAAGGTTACATGATAGGTTTTTCTAATAATTATCTTTGTAGATACATGGATTGGTTTCATAATTTTAATTGTAGTTTATTATTTGGTGTTTTATTTTTTGTTTTTATAGTTATTGTTAATCTTTTTGTTAATTCTTATTATTTTAAGAGTCATAATATTGAATATCAATTTGGTGAGTTTTTATGTAGTTTGTTGCCTTTATTTATTTTGGTTTTTCAAATGTTTCCTTCTTTATCTTTGTTGTATTTTAGTGGTTTGTCTTATTTAGATAGTAGTTTAACTGTTAAAGTTGTTGGTCATCAATGGTATTGAAGTTATGATTATAGGGATATCGGTATTGAATTTGATTCTTATATGAAGTCTATTGATTCTTTATTGATTGGTGAGCCTCGTTTATTAGAAGTTGATAATCGTTGTGTCGTTCCTTGTGATACTAATATTCGATTTTGTATTACATCGGCTGATGTTATTCACTCTTGATCTCTTCCTTCTTTTTGTATTAAACTTGATGCTATGAGTGGTATTTTAAGTACTGTTACTTGTAGTTTTCCTATGGTTGGTGTTTTTTATGGTCAGTGTTCTGAGATTTGTGGTGCTAATCATAGTTTTATACCTATTTGTTTGGAGGTTTCTTTGTTGGAAAATTTTAAAGATTGATGTTATTTAATGTCTAGTTAATTTTGAGGTATTAGTATATTTTAGTATTATTCTTTTTCGAGGAGTCGGATTTATACCTTTATTGAATTAGCATAATTTAATGTATTTGTTTTAAGCGCAAAAGATTTTATTCAATTTTACTCTTTTAGTTTATAAAAAATATGACTTTGAAGCAGTTAAGAATCATAGAGTATATTTTTTTTTTATATATATATTAGTATTGCATACTATGTTAGGATATTTTCAAAGATTTTGATAAATAGAAGCAAAGTGTTTAAGGTGTAGTTTTTTTTTTTGTTACAAAAATAATTTTACTACTCTTAGTGTTGATACATCGAACTTTGTGATATCTGTTTTTAATTTTTATATTAGAAAATTATATATTGTTTTTTTTTTTTGTAGTTTTAATAATTTGAAGTTTTTTTGTTTTAAGTTTTATAACTTTACTACTTTTTTTTTTTTTTTTTTTTTTTAAYTATAATTCTTTATAGTTTTTATTATCTAACAATTAGTAAATTAATAAATTATGTTTTTTTTTTTAATATAAATGAATTACTAATTATCTGGTCAAATGTTTATTAAAGACTTAGGATTTATATTAAATCTGTCTTCTGCCCTATGGTTTTTTTAAATGGCAGTCTTAGCGTGAGGACATTAAAGTAGCAAAATAATTTGTGCTTTTATTGGGTTCGAGTATGAATGAAGTTTTGGCTGGTGATATTTTTTTTTTTTTTTGAATTTAATATACATCTAAAAAGAGATGTTTATAATAAAACAAAGATAAGTCTTCGGAAATTTTATTTCTATTAAAARTTTTTTTTTTTAGTAATTTATCTAGGGAAGATTATTATATAATTTTTTTTTACTATTTTTAATTTAAAAAATTACTCCGGAGTTAACAGAAAAACATGCCTTATGTAGTTCTTATATTTTGGTAAGTTTTACATCGATGTTGTATCTTTATTAGCTGAAGAGGAGAAATTTCAGTTTTTTAGACTGTTCTTCTTTTAATAAATAAAACGTGATATTAGTTTAATTCATCGTGAGATAGAATTGTTTATCTTGTTTATTATTTTTTTTTATCGGGATTAGTACGAAAGGAATTTCACTATAATTTTAAATTTTTTAATCTTTTTTTTAATTTTTTTTGTTTATTTTTTTCTTGTCTTAGTTTTCTTGTTTTTGATCCTTTAAAGAGTGCTTTTTTTTTAGTTCTTTCTTTAATTTTTTTGGTTTTTTTTATTTCTTTTGGTTTTTATGTTTGGTTTTCTTATTTTATTTGTTTGATTTTTTTGAGTGGTATTTTTGTTATTATTGTTTATTTTTCTAGTTTTTCTAAATATATTTATGTCAATATTAATTTTTTTCTTGTYTTTTTTGTTTTYTTGTTTTTTTTTTTTTATTCTTTTTTTTTCTTTTTAGATCCTAGTTATCATAATTCTTTAAATTTTYTTTATTATGATTTGTTTTTTTCTTTTATTTTTTGGGTTGTTTTTTGTTTGTTTTTTTTTATAAATTTTGTTAGCTTTTTTCTTTGTTTTTCTGGTGCTCTTCGACTGTATTAATTTTGGTTTATTAGTATAATAAGTATATTTGATTTCCAATCAAATGGTCATTAAACTATGCTATTTTAGTTTATGTAAAATGTCTAATTTGTAATTAGAAGAATTTTTAGCAACTTTCTAGTTTTTGTTTTTTATAGTACTAATCACAAAGATATTGGTAGTATTTATTTAATTTTTGGTTTATGAGCTGGTATAGTTGGTTCTGCTCTTTCTATAATTATTCGTATCGAGTTAAGTAAGCCTGGTATGTTTATTGGAGATGGTCAATTATATAATTCTATTTTAACTGCTCATGCTATTTTGATAATTTTTTTTATGGTTATACCTAGGATGATTGGTGGTTTTGGTAATTGGATGGTTCCTTTAATATTAGGTGCACCTGATATGAGTTTTCCTCGATTAAATAATATTAGTTTTTGATTATTACCTGCTTCTATTTTTTTGGTTTTTTTGGCTTGTTTTGTTGATAATGGTTTAGGTACTAGTTGAACTATTTATCCCCCTTTATCTACTTCAGGACATCCTGGTTCTAGTGTTGATTTGGCTATTTTTAGTTTACATCTTTCTGGTATTAGTTCTATTTTGGGTGGTATTAATTTTATGTGTACTGTTAAAAATTTACGTTCTAGTTCTGTTTCTCTCAATAATATAAGTTTGTTTATTTGAACTATTTTTGTTACTGTTTTTTTATTGGTTTTGTCTTTACCTGTTTTAGCTGGTGCTATTACTATGTTGTTAATTGATCGTAATTTTAATGGTTCTTTTTTTGATCCTAGTTTTGGTGGTAATCCTTTGATTTATCAGCATTTGTTTTGGTTTTTTGGTCATCCAGAAGTTTATATTTTAATTTTACCTGCTTTCGGTATTATTAGTCAATGTACTTTGTATTTGACTGGTAAAAAAGAAGTTTTTGGTTATTTGGGTATGGTTTATGCTATTTTGAGTATTGGTTTAATTGGTTGTGTAGTTTGAGCTCATCACATGTATACTGTTGGTATAGATTTTGATTCTCGTGCTTATTTTACTGCTGCTACTATAGTGATTGCTGTTCCTACTGGTGTAAAAGTTTTTAGATGGTTAGCTACTTTTTTTGGTACTGTTATAGTTTATCAACCTTTATTATTTTGAGTTATAGGTTTTATTTTTTTATTTACTATTGGTGGTTTAACTGGTGTTATATTATCTAATTCTAGAATTGACATTATTTTACATGATACTTATTATGTAGTGTCTCATTTTCATTACGTTTTAAGTCTTGGTGCTGTTTTTGGTTTGTTTGCAGGTGTTACTTTGTGATGATCTTTTATTACTGGTTTTGTTTTGAATAAAATTTATATGTATTCTGTTTTTTTTTTATTTTTTATTGGAGTTAATATGACTTTTTTTCCTTTACATTTTGCTGGTTTACATGGTTTCCCACGAAAATATGTAGACTATCCAGATGTTTATTCTTTCTGAAATGTTTTATCTTCTTTTGGTTCTCTTATTAGTATTTTTTCTCTTTTTTTTTTTGTTTTTGTTTTATTAGAATCTTTCATTAGTTATCGTGTTTTAGTTGTTGATTACTTTAATGGTGTTAGACCTGAAAATGCTAATTTAGGTTATAATTTTTACCATAGTTTCCAAGATGGGGTTTATTTGAGAGTGCCTCATAATTAATTGTTTTTATTTTTTATTGGWATTTTTTTTCTTTTTTATAAATTTCGACGTTTTATTTTTGTTATTATTTCTTTTGAATTTTTAATAATGGGAGTTTTTTATTTGTTTTCTTTTTTTTTTGGTTTTTTTTCTTTTTTTTACTTTTTATGTTTTAGTGTTTTTTGTAGTCTTATAGGTGTTGTTTTAATAGTTTATTTTATTAAGTTCTATGGTTGTGATTATGTTTTTTTTTAAAATCANNNNNTATCAAACCCCAATTGAGTGGTTAGCTTAAGTTTAAAGCACCGGATTTTTAATCCGGGGATTAATCTGCTTAAAACTGTTTTTATTTTGATTTGAAATCAAAATTTGGATTTTTCCGCAGTTTTTGTCTTTATTTTTGATTTTTTTTTGTTGTTTTTTGTTTTTGTTTTTTGTTTTTGTTTTTTGTTTTGTTTTTGTTTTTTGTTCCTTTTTTTAAGTTTTCTTTTTTTTTTTTTGATTTTGGTTTTATTGTTTTTAAATTTAATTTTTATTTAAATAGTATTATTTTTTCTTTTGTTTTGWTTTTGWTTTCTGTTAGTGTTTTTTTTTATAGTCTTTATTATCTTAATATGGAAATTAATTTTTTTTATTATTTTTTTGTTTTGCTTGTTTTTATTTGTAGTATATTTTTTTTGGTTTTTTGTGATAGTGTTTTTTTTGTTTTGCTTGGTTGAGATTTGTTAGGTATTTCTAGTTTTTTTTTAGTTYTWTTTTATAATAATTGAGATAGTTGTAGTGGTTCTATGAATACTGTTTTAACCAATCGTATGGGTGATTTTTTTATTTTTGTTTTTTTTTCTTTGTCTTTTTTTACTTTTTTTAATTTTTTTAGTTTTTCCTATTTTTGTTTTTATTCTTCTTTTTTTCTTATTTTGGCTGCTTTTACTAAGAGTGCTCAGTTTCCCTTTGGTGGTTGATTACCTAAGGCAATGAGTGCTCCTACTCCTGTTAGTTCTTTAGTACATAGTAGTACTCTTGTCACTGCTGGTATTGTTTTGATGATTAAATTTAATGTTATTATTATGAGTTCTTTTCTTTTAAAGTTGGTTCTTATTTCTGGTGTTTTTACTATGTTTTTTTCTAGTTTTTGTGCTTTGTATGAGAATGATTTAAAGAAGGTTGTTGCTCTTAGTACTTTGTCTCAAATGGGTCTTTCAATGGTTTCTTTTGGTTTTGGTTTAAGTTTTCTTTGTTATGTTCATTTATTAAGTCATGCTATTTTTAAGAGTTGTCTTTTCATACAGATTGGTTATTTGATTCATTGTTCTTTTGGTCAACAGGATGGTCGTGGTTATTCTTTTGGTAATTTACCTTATTTTGTTCAGCTTCAGATTTTAATTACTCTTTTTTGTTTGTGTGGTTTGTTTTTTTTAAGTGGTTCTGTTAGTAAAGATTATATTCTTGTTTWTTTTTTTTCTARTTATTTTATGTTTTTTTTTTCTTTTTTTTTTTTTATTTCTGTTTTTATTACTTTTTTATATAGTTATCGCATTTGAAGTAGTCTTTTTTTAACTTTTTTTAATTCTTTATATTATAGTTGTAGTAGTTTTTTATTTTTTTTTATTAGTATTCCTTTGGTTTTTTTTTCTTTGTTTTTTATTTGGTGATTGAATCTTAATTTTTTTAGAATTCCTGTTGTTTTTGTTTATATTGATTTTTATTTTTTTTTTTTTTTTATTTTWTTGTTTTTTTTYTTTTATTTTATTGTTTTYAAGTTTTTGTCTTTTTCTGTTTATTGTTTTTTGATGGATTATTTTCCTATTTTATTTWCTCGTTTTTTTCATGATTTTAAGTTTTTTGATTTGTTTTTGAATAAGTTAAATTTTACTTTTTTTTCTTTTTTTTCTTTTTCTAGTTTTATTTCTATATTTTCTTATTTTAATAAGTTTAATTTTTTGGTTGTTTTTATTTTTCTTATTTTTGTTGTTTTTTAGWTATYTAATTTATTTTTTTAGTTTTTTAAAGTTTTTTTTTTTGTTGATTTTTTTTTTTTTTTATGATTTTTTTTTTTTGCTTTTTTCTTTTKYTTTTTGTTTTTTTTGTTTTAGTTTTTTTTGTTGGTCTGGTAATTTTTTTTTAATTGATTCTTWTTTTTATGTTGYTGTTTGTTTTATGTCTGTTTTTATTTTTTCTTTGGTTTTGGTTTCTGAACGTCATCGTGTTATTGTTTTTTTTTCTAAGGTTCTTTTAGTTATTTCTTTTTTTTTTTTTTTTTCTTATAGTGTTTTTTATCTATATGTTTTTTTTGAACTTTCTATGGTTCCTATTATTATTTTAATTCTTGGTTATGGTTATCAGATTGAGAAGGTTAATTCTTTTTTTTATCTTGTGTTTTATGCTACTTTTTGTAGTGTTCCTTTTCTTTTTGTTTATTTTAGTTTGGATTTTTTTTTTGTTGTTCCTTATTTTGATTGTTTTATTTCTTGGGAGATGGTTTTTATTATTAGTTTGGCTTTTATAATGAAATTTCCTGTTTTTTTTTTACATCTTTGGTTGCCTAAAGCTCATGTTGAAGCTCCCACTTCTGCTAGTATTTTATTAGCTGGTTTGTTGTTGAAGTTTGGTACTGTTGGGTTTGTTCGTATTATAAAGAGTCTTAGTTATTGTCATATTAATTATTGATTTTTTTTTTCGGTTTTAGGTATGTTTATTTCTTGTTTTGTTTGTGTTTTTCAGAGTGATTTTAAGTCTTTAGCTGCTTATTCTTCTGTTGTTCATATGAATTTTTTGTTGTTTTTTCTTTTGTTTTTTGGTTTATATTCTAAAACTGGTAGTTTTTTAATAATGGTTTCTCACGGATACACTTCTTCTGTTATGTTTTATTTCATTGGTGAGTTTTATCGTTCTTTAGGTAGTCGAATGATTTATTTTTTGAACAGTTTTATGTCTTCTAGTTTTATTTTTTCTTTTTTAATTTCTTTGGTTTTTTTATCTAATTGTGGTATACCTCCTTCTATTTCTTTTTTTTCTGAGTTTTTTTCTTTTTCTGGTTTTTTTTCTTTGTTTTATAATGTTTTTTTTTTAGTTTTTTTTTATTTTTTTGTTTCTTTTTATTATTGTGTTTATATTATTGTTATTTCTTTTTTAGGTAAGAAGTTTTTTTTTTTTAAGWGTTGWTTTTTTTTTTGGTYTCTTCCTTTAATTTTTTTTTGTTTTAATGTGTTTGGTTTTTTTTTATTTTTTTAATAGATTTAAGTTAAGTTAAACTATTAGTCTTCAAAACTAAAAATTTTATCTATAAGGTATTTAGTAGGAATTTTCTATATCCAATTGCGGTTTGGAAGTTTTTTTACCTTAACAAATTTTAGGCGAGTCTTCTAAACTTGTTTTGGGGTTTCCCGTTTGTTTTTTAAGTTTTTTCATAATTTCCATGTTTTGAGTTTCTCTTCTTATCCTTTTTTTATGTTTATTTCTTTAAGTTCTCTTTTTTCTTCTTTTGTTGTTTTTTTCAAGTTTGGTATTTTTTCTTTTCTTTTTTTTTCTTTTTTTTCTTTTTTAKTTCTTATTTTTTGTTGGTTTAAGGATATTTGTATAGAGGGTCTTTGCGGTTATCATAATTTTTATGTTATAGATGGTTTTAAGTTTGGTTTTGTTTTGTTTATTTTTAGTGAATTTATATTTTTTTTTAGTGTTTTTTGGTTTTATTTTGATTCTGCTTTAGTTCCTGCTCACGAAATTGGTTGTGGTTGGGGATTTTTTGGTTTGGATAAGATTAATCCTTTTGGAGTTCCTCTTTTAAATACTGTTATTCTTCTTAGAAGTGGTGTTACTGTTACTTGGTCTCATTATTGTCTTTTGAATAATTTTTATTGTTTAGATGGTTTGATTTTAACTATTCTTCTTTCTTTTATTTTTATTTTGGTTCAGTTTTTTGAGTATAAGAGTTCTAGTTTTTCTATCTCTGATGGTGTTTATGGTAGTATTTTTTATTTTTCTACTGGTTTTCATGGTTTTCATGTTATTCTAGGTGCTGTTTTCCTCACTTATAATCTTTTTCGTTTTTTATTATATCATTTTAATTATTCTCATCATTTGGGTTATGAGTTTTCTATTTTGTATTGGCATTTTGTAGATGTTGTTTGGTTATTTTTATTTGTTTTTGTTTATTGGTGAGGTTATTAGGTTTTATTTTTACTTTTTGGATTTTTTTAATTTTTTTGATTTTTTTCTTTTTGTTTTTGTTTTGCAGTTTATTTTTTGTCAAAAAGATAGATTAATTAATGTTTTTTTTAATAAGTTTTTTTCTTTTTTAGTTGGTGTTTTTTCTTATAATTCTTCTTGTTTTATTAGATATATTTTTTCTTCTTTTATTTTTGTTTTTTTGTTGACTTGTTGTTTTGGAGGTTATTTTAGCTATTCTTTTTGTCCTTTGGGTATTATTGAGTTTACTTTTTTTTTTTCTTTTGTTTCTTGATTTTCTACTTTTTTGTTTTTGATTTCTAGTCAGAAATTTTCTGTTTATATGAAGAAGTCTGGTGATGGTTTTTTTAAGACTTTTTTTTTGTTATTTGTTGAGATTATTAGTGAGTTTAGTCGTCCTATTGCTTTAAGTGTTCGTTTGTTTGCTAATATTATAGTTGGTCATGTTATTAGTGCTTGTTTTTATGTTTTTTTTGAGTGTGTTTTTGGTTTTTCTTTTTTAATTATTTTTGCTATTGTTTTTGAGTGTTTTGTTTTTATTTTGCAGAGTTATATTTTTTCTCGTTTAGTTTACTTATATATTAACGAGTAGCTTTTTAGTTTATTTAAAATTTTTACTTGTGGTGTAAAAGAAATTTGAGCTTTGTAAGTTAGTTTAAGTAGAATTTTTGTTTTTGGTACAAATGGTTATCTTACATTGAGGATTATTTTAATTTAGAATATTTAGCTGTTAACTAAAAGGTTTATCTTCATAAGAGTTTAGTTTATATTTAAAATATTAAATTGTAAATTTAAAGTTTTTTGCTCTTGCAGTAATTAGTTTAATTAAAATATAACATTTGGATTGTTAAGTTTTTTTACTGATTTTTCTTTTATTTTTTTGTTATTTTTGTTTTTTTTTTAAATTGTTTTATTTGTAATATTGTTTTTTGATGGAGTATTTTTTTTTTAATGACTCTTGTTTTTGTTTTTTTAAATTTTAATAATTCTTATTCTTCTATTAATTATTTTATTTTTCAGGAGTTTCTTGGTTTGCTTTTTGTTTTTTTTTCTTTTGGTATTCTTCAATTTTTTATTATTTTATTAAAAGTTGGTGTTTCTCCTTTTCATTTTTGGTGTTTAAATATTTTTAATGGTCTTAGAGGTTTTAATACTTTTTGATTTCTTACTTTTCAGAAGTTACCTTACTTTCCTGTTTTTTCTTTTATTTTTGATTATAGTTTTTTTTTTTTTCTTGTTTTTGGTATTATTTTTTGTTATTTTAATCTTTTTTTTTGTAAGTCTTTTAAGAGTATAGTTTTTATTTCTTCTGTTGAGTCTTTTAATTGGTTGTTAATTTCTCTTTTCTCTTCTTTGTTTTCTGGTTTTTTTTTGTTTCTTTACTATGTTTTTGTTATGTTTTTTTTGTTGGATTATAGTTCTACTAAAGGTTATGATTTTTATAATTGGGAATTGGTTTTTCTTTTTATAAATTTTCCTATGACTATTACTTTTTTTRTTAAAATTTTTTCTATTATTTTTTTTTTTAATATTAGTTCTTTTTATCTGTTGTTTGTTTTATTTTTAATGGTCTTTTCTGTTTTTGGTTTTGGTTTTTGGTTTTTTAATGTTGGTTTGAAATTTAGTTATTATGGTTTTTATAATTTTAGTTTTTTTTATTTTKTTTTTTTTCCTTTGATGTTTTTTTGTCTTTTTTAAAAGAGTTTTAGTTTATATAGAATTTATCACTTACAATGATGGGGTTTAAACTCTTACCAATTTAGTAAAATTTTATTATATTGCTTTGATATGGCAAAGTTCTTTTTGATTTGGTATTTTTTGTTTTGTTTTTAGTGGCTCTTTTTTCTTTTTTATTTGYTTTTTTTTTTTATTTRTTTGTTTGTTTTGCTTCTTTTTTTGATTTTTATTTTTGTAAGTCTTCTTCTTTTGAGAGTGGTTTTATGAGTGTTGGTTTWATTCAGAATTCTTTTAGAATTCACTTTTTTGTTATTATAATCATGTTTGTTGTTTTTGATTTGGAGATTGTTATTTTTATTGGTATTCTTATTTCTGATTTAAATTCTTTTGTTTGTTTTTTTTTTTTGTTTTTTTTTTTGTTCTTGTTTTTTTATATGGAGTGGTATTATGGTAAGCTTGTTTGAAATTTTTAATAKTAAAAAACTTTATTATAATTTAGTATATCTCGTTGTCGTTGAGAAGGTTTTAAGTTTTATCTTATTATTATATTTTTTTTTTTTCTTGTTTTTAGTATCAAAAACCGGTTGGGGTTTTGATATATTATATATTATATATTATAAAAATAATATAAATATAATATATTTATTAATTATATTTATATATAAATAATTATATTTATATATATAAATAATTATATTTATATTATTTTTATTATGTATGTATATATATTTATGTTGATATTAATTAGTTAATATCATATCCTTTGTTTAGGATAATTGTTTGATGGAGATTTTATTAATTAGGTAGACTTGTTTAATTTAAGCTGGTAAACTTTGAACTTYTTCGGGTTCTTAAAGTTTCAGGAAAACAAGTCTACCTAATTAATGGTTTTATTTTAATTGAAATTATATGTCTATGAGTTCGATTAAAATAAAATTTTGTAGTATAATNNNNNNNNNNNNNNNNNNNNNNNNNNNNNNNNNNNNN
>Thailand_Human_S17_1
GTCGTTTATTTTTCGATTTTTTTATTTATAATTTTGTTGGTTTTTTTTGTTGTTTTTTTTGTTATACAGAGTATTGCTTTTATTACTTTATATGAGCGTCATTTGTTGGGTCTTAGTCAATCTCGACTTGGTCCTACGAAGGTAGGTTTTTTTGGTGTTTTGCAGGCTATTGTAGATGGAGTTAAGCTTCTAAGTAAAGAACAATTTTTACCTTATAATTCTTCTTATTTTTTTTTTTTATTTATTCCTTCTGTTTCTTTTTGTTTGATATATTTGGAGTGGTTTGTTCTTCCTTTTTTTTTTGATTTTTTTACTTTTAATTATTCTGTTTTGTTTTTTCTTTGTTTGGTTGGTTTTTCTGTTTATACTACTTTAATTTCTGGAATTGTTTCCAAATCTAAGTATTCTATAATTGGTTCTATTCGTGCTAGTAGTCAGAGTATTTCTTATGAGATTTCTTTTACTTTTTTTGTTTTTTGTGTTGTTCTTCATGTTGGTGTTTTTAGTTTTTTTAGTTTTTTTAGTTTTAGTATAGTTGTTCTTTTTTTTCCTTTTCTTATTATGATTATTGGTGAGCTTAATCGTGCTCCTTTTGATTTTTCTGAGGGTGAGAGTGAACTTGTTAGTGGTTATAATATTGAATATTCTAGTGTTGCTTTTGTTCTTTTGTTTTTGAGTGAGTATGGTGTGTTGATTTTTTTTTGTGTTCTTTTTTCTTTTTTGTTTTTTGGTGGTTCTGTTTTTATGTCTTTTGTTATTTTTTCTTTTTTGATTTTTATTCGTAGTTCTTTTCCTCGTTATCGTTATGATATGATGATAGGTTTTTTTTGATTTATTATGTTACCTATTTCTATGATTTTGTTTTTATTTTTTTGTTTGTTATTTTTTTAGGGATTTAGTTTATATTAAAATGTTTGTTTTGCGTACAAAAGAATTTTTTCTCTGAATTTTTTTTCTTAGTTTATAGATTTGATTATGGTCATTGTAATGATAAAATGGTGTTATATAATTTTTAATCACTTGAGTGGACAATGTTTTTCTATCCCGGCAATGTATTGCTTGTATAAACTCAGTACCAGAATAATCGGATAGACTGAGTAAGCTTATACCCTAAATGTGTTTTGGCCATGGTTTTTTTTTTGATTTTTTTACAACTGTTTAGTGCAATGTGCAGTTTTTTTTTGTTGTTTTATCTTGGTCAATAAGATTAGACAAATGACCTGGATTAGTACCCAGTTAATCTAAATTTAAAAGTTGCAGGAGTAAAGTAATATTTAAACTGTAATAATATTGGCGGATTTTTTAATTATCTTTGGAGGTTGAGCTGTAATTGAGAACCCTCATTATCAGCTTTGATTTTTGTCGCATGTATGATCGTTTATGTCCTTCTTAAAGAGGTGCATTAAAGATTATTTGGTGTTTAATCAATGATATCTATTAAAACAGATAAATACCTGGTATATATCAAAGTTTTCGTTTGACCTACAATATCTTATGTTTCGGATAAGGAGGAGAGATTCTTCTTTGAAGTTGTAAAAGACAGTAAATGCTTTTTAATGTAGCATTGAAGTATTTAGAGAAATCGTACAAATCATCCATCAATTGCCCACAGGGGAGTAAGTTGTAGTAAAGTAGGTGTAGGGGAATCTGTACCTAGTTTAAGTTGGTTATATTTTAATAATTTGGTTTTTTTCCAAGTGTTTTTTCCTTCTTTAATAAGTTAGTATATTTTAGTACATTGGGTTCATATCCTAAAGGAGAATTTTCACTTATTTTTTATTGTTTTTTTTATTTAATTTTTTCTTTTTTAAGGGGGTACTTTTAAGGTTTTTGGGAGTTATTAGTATAATAAGTATTTTTAATTGCAAATTAAAAGGTTAATAGCTTTTTTTATTCTTTTAAGTTTTTAAATGTTCCTGTTAGTTTTTCTTTATCTGTTTTTTGGAATTTTGGTAGTATTTTGGGTATGGTTCTTTTTTTTCAGATTTTTAGTGGTTTATTTTTATCTTTTTATTATGTTGCTGATGGTTTTAATTCTTTTTCTAGTGTTCAGTATATCATAAGTGATGTTAATTTTGGTTGGGTTTTTCGTATTTTACATTTTAACGGTGCTAGTTTATTTTTTTTTTTTTTGTATTTGCATTTTTTTAAGGGTCTTTTTTTTTGTAGTTATCGTTTGTCTGGTACTTGGATTATTGGTTTAACTATTTTTTTTTTTGTTATAATGGAGGCTTTTATAGGTTATGTTTTAGTTTGGGCTCAGATGAGTTTTTGAGCTTCTGTTGTTATTACTAGTCTTTTAAGTGTTATTCCTTACTTTGGTTTTTCTATTGTTTATTGGATTTGGAGTGGTTTTTCTGTTGTTAATTCTACTCTTAAGTTTTTTTTTGTTATTCATTTTTTAATGCCTTGATTGGTTTTTCTTTTAGTTTTTGTTCATTTGTTTTTTTTACATTCTACTGGTAGGACTTCTGTTTTATATTGTCATGGTGATTATGATAAAATTAGTTTTTTCCCTTATTATTTTTATAAAGATTCTTATAATTTGGTTGTTTTTTTTCTTTTTTTTATTTTTTCTTTTTTTTTTCCTTTTTTACTTGGTGATCCTGAAATGTTTGTTGAGTCTGATCCAATGGTTAGACCTGTACATATTGTTCCTGAGTGATATTTCTTATTTGCTTATGCTATTTTGCGTGCTATCCCTAATAAAGTTTTAGGTGTTTTTTTTCTTGTTTTTAGTATTTTTATTTTTTATTTTTATGTTTTTTTTAATAATTATTATAGTGTTCTTGATAATTTGAATTTTTTTTTAGTTGTTTTTTTTATTTTGGTTTCTGTTTTTTTAAGTTGATTAGGTCAGTGTCATGTTGAATATCCTTTTATTGGTTTGAGAGTTGTTTTTTCTTTTTTTTATTTTTTTTTTGCTTTTTTAATTGTTTTCTCTCGATTTTTGACTAAATTTATTTTTTCTTAGTAAACTTAGTATAATTTATTATATTGGATTTAGGATCCTGGGATTTTTGTTTACTTTTAATTATTTCCAAGGTTACATGATAGGTTTTTCTAATAATTATCTTTGTATATACATGGATTGGTTTCATAATTTTAATTGTAGTTTATTATTTGGTGTTTTATTTTTTGTTTTTATAGTTATTGTTAATCTTTTTGTTAATTCTTATTATTTTAAGAGTCATAATATTGAATATCAATTTGGTGAGTTTTTATGTAGTTTGTTGCCTTTATTTATTTTGGTTTTTCAAATGTTTCCTTCTTTATCTTTGTTGTATTTTAGTGGTTTGTCTTATTTAGATAGTAGCTTAACTGTTAAAGTTGTTGGTCATCAATGGTATTGAAGTTATGATTATAGGGATATCGGTATTGAATTTGATTCTTATATGAAGTCTATTGATTCTTTATTGATTGGTGAGCCTCGTTTATTAGAAGTTGATAATCGTTGTGTCGTTCCTTGTGATACTAATATTCGATTTTGTATTACATCGGCTGATGTTATTCACTCTTGATCTCTTCCTTCTTTTTGTATTAAACTTGATGCTATGAGTGGTATTTTAAGTACTGTTACTTGTAGTTTTCCTATGGTTGGTGTTTTTTATGGTCAGTGTTCTGAGATTTGTGGTGCTAATCATAGTTTTATACCTATTTGTTTGGAGGTTTCTTTGTTGGAAAATTTTAAAGATTGATGTTATTTAATGTCTAGTTAATTTTGAGGTATTAGTATATTTTAGTATTATTCTTTTTCGAGGAGTCGGATTTATACCTTTATTGAATTAGCATAATTTAATGTATTTGTTTTAAGCGCAAAAGATTTTATTCAATTTTACTCTTTTAGTTTATAAAAAATATGACTTTGAAGCAGTTAAGAATCATAGAGTATATTTTTTTTTTATATATATATTAGTATTGCATACTATGTTAGGATATTTTCAAAGATTTTGATAAATAGAAGCAAAGTGTTTAAGGTGTAGTTTTTTTTTTTGTTACAAAAATAATTTTACTACTCTTAGTGTTGATACATCGAACTTTGTGATATCTGTTTTTAATTTTTATATTAGAAAATTATATATTGTTTTTTTTTTTTGTAGTTTTAATAATTTGAAGTTTTTTTGTTTTAAGTTTTATAACTTTACTACTTTTYTTTTTTTTTTTTTTTTTTAATTATAATTCTTTATAGTTTTTATTATCTAACAATTAGTAAATTAATAAATTATGTTTTTTTTTTTAATATAAATGAATTACTAATTATCTGGTCAAATGTTTATTAAAGACTTAGGATTTATATTAAATCTGTCTTCTGCCCTATGGTTTTTTTAAATGGCAGTCTTAGCGTGAGGACATTAAAGTAGCAAAATAATTTGTGCTTTTATTGGGTTCGAGTATGAATGAAGTTTTGGCTGGTGATATTTTTTTTTTTTTTTGAATTTAATATACATCTAAAAAGAGATGTTTATAATAAAACAAAGATAAGTCTTCGGAAATTTTATTTCTATTAAAAGTTTTTTTTTTTAGTAATTTATCTAGGGAAGATTATTATATAATTTTTTTTTACTATTTTTAATTTAAAAAATTACTCCGGAGTTAACAGAAAAACATGCCTTATGTAGTTCTTATATTTTGGTAAGTTTTACATCGATGTTGTATCTTTATTAGCTGAAGAGGAGAAATTTCAGTTTTTTAGACTGTTCTTCTTTTAATAAATAAAACGTGATATTAGTTTAATTCATCGTGAGATAGAATTGTTTATCTTGTTTATTATTTTTTTTTATCGGGATTAGTACGAAAGGAATTTCACTATAATTTTAAATTTTTTAATCTTTTTTTTAATTTTTTTTGTTTATTTTTTTCTTGTCTTAGTTTTCTTGTTTTTGATCCTTTAAAGAGTGCTTTTTTTTTAGTTCTTTCTTTAATTTTTTTGGTTTTTTTTATTTCTTTTGGTTTTTATGTTTGGTTTTCTTATTTTATTTGTTTGATTTTTTTGAGTGGTATTTTTGTTATTATTGTTTATTTTTCTAGTTTTTCTAAATATATTTATGTCAATATTAATTTTTTTCTTGTYYTTTTTGTTTTCTTGTTTTTTTTTTTTTATTCTTTTTTTTTCTTTTTAGATCCTAGTTATCATAATTCTTTAAATTTTYTTTATTATGATTTGTTTTTTTCTTTTATTTTTTGGGTTGTTTTTTGTTTGTTTTTTTTTATAAATTTTGTTAGCTTTTTTCTTTGTTTTTCTGGTGCTCTTCGACTGTATTAATTTTGGTTTATTAGTATAATAAGTATATTTGATTTCCAATCAAATGGTCATTAAACTATGCTATTTTAGTTTATGTAAAATGTCTAATTTGTAATTAGAAGAATTTTTAGCAACTTTCTAGTTTTTGTTTTTTATAGTACTAATCACAAAGATATTGGTAGTATTTATTTAATTTTTGGTTTATGAGCTGGTATAGTTGGTTCTGCTCTTTCTATAATTATTCGTATCGAGTTAAGTAAGCCTGGTATGTTTATTGGAGATGGTCAATTATATAATTCTATTTTAACTGCTCATGCTATTTTGATAATTTTTTTTATGGTTATACCTAGGATGATTGGTGGTTTTGGTAATTGGATGGTTCCTTTAATATTAGGTGCACCTGATATGAGTTTTCCTCGATTAAATAATATTAGTTTTTGATTATTACCTGCTTCTATTTTTTTGGTTTTTTTGGCTTGTTTTGTTGATAATGGTTTAGGTACTAGTTGAACTATTTATCCACCTTTATCTACTTCAGGACATCCTGGTTCTAGTGTTGATTTGGCTATTTTTAGTTTACATCTTTCTGGTATTAGTTCTATTTTGGGTGGTATTAATTTTATGTGTACTGTTAAAAATTTACGTTCTAGTTCTGTTTCTCTCAATAATATGAGTTTATTTATTTGAACTATTTTTGTTACTGTTTTTTTATTGGTTTTGTCTTTACCTGTTTTAGCTGGTGCTATTACTATGTTGTTAATTGATCGTAATTTTAATGGTTCTTTTTTTGATCCTAGTTTTGGTGGTAATCCTTTGATTTATCAGCATTTGTTTTGGTTTTTTGGTCATCCAGAAGTTTATATTTTAATTTTACCTGCTTTTGGTATTATTAGTCAATGTACTTTGTATTTGACTGGTAAGAAAGAAGTTTTTGGTTATTTGGGTATGGTTTATGCTATTTTGAGTATTGGTTTAATTGGTTGTGTAGTTTGAGCTCATCACATGTATACTGTTGGTATAGATTTTGATTCTCGTGCTTATTTTACTGCTGCTACTATAGTGATTGCTGTTCCTACTGGTGTAAAAGTTTTTAGATGGTTAGCTACTTTTTTTGGTACTGTTATAGTTTATCAACCTTTATTATTTTGAGTTATAGGTTTTATTTTTTTATTTACTATTGGTGGTTTAACTGGTGTTATATTATCTAATTCTAGAATTGACATTATTTTACATGATACTTATTATGTAGTGTCTCATTTTCATTACGTTTTAAGTCTTGGTGCTGTTTTTGGTTTGTTTGCAGGTGTTACTTTGTGATGATCTTTTATTACTGGTTTTGTTTTGAATAAAATTTATATGTATTCTGTTTTTTTTTTATTTTTTATTGGAGTTAATATGACTTTTTTTCCTTTACATTTTGCTGGTTTACATGGTTTCCCACGAAAATATGTAGACTATCCAGATGTTTATTCTTTCTGAAATGTTTTATCTTCTTTTGGTTCTCTTATTAGTATTTTTTCTCTTTTTTTTTTTGTTTTTGTTTTATTAGAATCTTTCATTAGTTATCGTGTTTTAGTTGTTGATTACTTTAATGGTGTTAGACCTGAAAATGCTAATTTAGGTTATAATTTTTACCATAGTTTCCAAGATGGGGTTTATTTGAGAGTGCCTCATAATTAATTGTTTTTATTTTTTATTGGTATTTTTTTCCTTTTTTATAAATTTCGACGTTTTATTTTTGTTATTATTTCTTTTGAATTTTTAATAATGGGAGTTTTTTATTTGTTTTCTTTTTTTTTTGGTTTTTTTTCTTTTTTTTACTTTTTATGTTTTAGTGTTTTTTGTAGTCTTATAGGTGTTGTTTTAATAGTTTATTTTATTAAGTTCTATGGTTGTGATTATGTTTTTTTTTAAAATCACTTANTATCAAACCCCAATTGAGTGGTTAGCTTAAGTTTAAAGCACCGGATTTTTAATCCGGGGATTAATCTGCTTAAAACTGTTTTTATTTTGATTTGAAATCAAAATTTGGATTTTTCCGCAGTTTTTGTCTTTATTTTTGATTTTTTTTTGTTGTTTTTTGTTTTTGTTTTTTGTTTTTGTTTTTTGTTTTGTTTTTGTTTTTTGTTCCTTTTTTTAAGTTTTCTTTYTTTTTTTTTGATTTTGGTTTTATTGTTTTTAAGTTTAATTTTTATTTAAATAGTATTATTTTTTCTTTTGTTTTGATTTTGATTTCTGTTAGTGTTTTTTTTTATAGTCTTTATTATCTTAATATGGAAATTAATTTTTTTTATTATTTTTTTGTTTTGCTTGTTTTTATTTGTAGTATATTTTTTTTGGTTTTTTGTGATAGTGTTTTTTTTGTTTTGCTTGGTTGAGATTTGTTAGGTATTTCTAGTTTTTTTTTAGTTCTTTTTTATAATAATTGAGATAGTTGTAGTGGTTCTATGAATACTGTTTTAACCAATCGTATGGGTGATTTTTTTATTTTTGTTTTTTTTTCTTTGTCTTTTTTTACTTTTTTTAATTTTTTTAGTTTTTCCTATTTTTGTTTTTATTCTTCTTTTTTTCTTATTTTGGCTGCTTTTACTAAGAGTGCTCAGTTTCCTTTTGGTGGTTGATTACCTAAGGCAATGAGTGCTCCTACTCCTGTTAGTTCTTTAGTACATAGTAGTACTCTTGTCACTGCTGGTATTGTTTTGATGATTAAATTTAATGTTATTATTATGAGTTCTTTTCTTTTAAAGTTGGTTCTTATTTCTGGTGTTTTTACTATGTTTTTTTCTAGTTTTTGTGCTTTGTATGAGAATGATTTAAAGAAGGTTGTTGCTCTTAGTACTTTGTCTCAAATGGGTCTTTCAATGGTTTCTTTTGGTTTTGGTTTAAGTTTTCTTTGTTATGTTCATTTATTGAGTCATGCTATTTTTAAGAGTTGTCTTTTCATACAGATTGGTTATTTGATTCATTGTTCTTTTGGTCAACAGGATGGTCGTGGTTATTCTTTTGGTAATTTGCCTTATTTTGTTCAGCTTCAGATTTTAATTACTCTTTTTTGTTTGTGTGGTTTGTTTTTTTTAAGTGGTTCTGTTAGTAAAGATTATATTCTTGTTTTTTTTTTTTCTARTTATTTTATGTTKTTTTTTTCTTTTTTTTTTTTTATTTCTGTTTTTATTACTTTTTTATATAGTTATCGCATTTGAAGTAGTCTTTTTTTAACTTTTTTTAATTCTTTATATTATAGTTGTAGTAGTTTTTTATTTTTTTTTATTAGTATTCCTTTGGTTTTTTTTTCTTTGTTTTTTATTTGGTGATTGAATCTTAATTTTTTTAGAATTCCTGTTGTTTTTGTTTATATTGATTTTTATTTTTTTTTTTTTTTTATTTTATTGTTTTTTTTYTTTTATTTTATTGTTTTYAAGTTTTTGTCTTTTTCTGTTTATTGTTTTTTGATGGATTATTTTCCTATTTTATTTACTCGTTTTTTTCATGATTTTAAGTTTTTTGATTTGTTTTTGAATAAGTTAAATCTTACTTTTTTTTCYTTTTTTTCTTTTTCTAGTTTTATTTCTATATTTTCTTATTTTAATAAGTTTAATTTTTTAGTTGTTTTYATTTTTCTTATTTTTGTTGTTTTTTAGATATCTAATTTATTTTTTTAGTTTTTTAAAGTTTTTTTTTTTGTTGATTTTTTTTTTTTTTTATGATTTTTTTTTTTTGYTTTTTTYTTTTKYTTTTTGTTTTTTTTGTTTTAGTTTTTTTTGTTGGTYTGGTAATTTTTTTTTAATTGATTCTTATTTTTATGTTGCTGTTTGTTTTATGTCTGTTTTTATTTTTTCTTTGGTTTTGGTTTCTGAACGTCATCGTGTTATTGTTTTTTTTTCTAAGGTTCTTTTGGTTATTTCTTTTTTTTTTTTTTTTTCTTATAGTGTTTTTTATCTATATGTTTTTTTTGAACTTTCTATGGTTCCTATTATTATTTTAATTCTTGGTTATGGTTATCAGATTGAGAAGGTTAATTCTTTTTTTTATCTTGTGTTTTATGCTACTTTTTGTAGTGTTCCTTTTCTTTTTGTTTATTTTAGTTTGGATTTTTTTTTTGTTGTTCCTTATTTTGATTGTTTTATTTCTTGGGAGATGGTTTTTATTATTAGTTTGGCTTTTATAATGAAATTTCCTGTTTTTTTTTTACATCTTTGGTTGCCTAAAGCTCATGTTGAAGCTCCCACTTCTGCTAGTATTTTATTAGCTGGTTTGTTGTTGAAGTTTGGTACTGTTGGGTTTGTTCGTATTATAAAGAGTCTTAGTTATTGTCATATTAATTATTGATTTTTTTTTTCGGTTTTAGGTATGTTTATTTCTTGTTTTGTTTGTGTTTTTCAGAGTGATTTTAAGTCTTTAGCTGCTTATTCTTCTGTTGTTCATATGAATTTTTTGTTGTTTTTTCTTTTGTTTTTTGGTTTATATTCCAAAACTGGTAGTTTTTTAATAATGGTTTCTCACGGATACACTTCTTCTGTTATGTTTTATTTCATTGGTGAGTTTTATCGTTCTTTAGGTAGTCGAATGATTTATTTTTTGAACAGTTTTATGTCTTCTAGTTTTATTTTTTCTTTTTTAATTTCTTTGGTTTTTTTATCTAATTGTGGTATACCTCCTTCTATTTCTTTTTTTTCTGAGTTTTTTTCTTTTTCTGGTTTTTTTTCTTTGTTTTATAATGTTTTTTTTTTRGTTTTTTTTTATTTTTTTGTTTCTTTTTATTATTGTGTTTATATTATTGTTATTTCTTTTTTAGGTAAGAAGTTTTTTTTTTTTAAGAGTTGATTTTTTTTTTGGTCTCTTCCTTTAATTTTTTTTTGTTTTAATGTGTTTGGTTTTTTTTTATTTTTTTAATAGATTTAAGTTAAGTTAAACTATTAGTCTTCAAAACTAAAAATTTTATCTATAAGGTATTTAGTAGGAATTTTCTATATCCAATTGCGGTTTGGAAGTTTTTTTACCTTAACAAATTTTAGGCGAGTCTTCTAAACTTGTTTTGGGGTTTCCCGTTTGTTTTTTAAGTTTTTTCATAATTTCCATGTTTTGAGTTTTTCTTCTTATCCTTTTTTTATGTTTATTTCTTTAAGTTCTCTTTTTTCTTCTTTTGTTGTTTTTTTCAAGTTTGGTATTTTTTTTTTTCTTTTTTTTTCTTTTTTTTCTTTTTTATTTCTTATTTTTTGTTGGTTTAAGGATATTTGTATAGAGGGTCTTTGCGGTTATCATAATTTTTATGTTATAGATGGTTTTAAGTTTGGTTTTGTTTTGTTTATTTTTAGTGAATTTATATTTTTTTTTAGTGTTTTTTGGTTTTATTTTGATTCTGCTTTAGTTCCTGCTCACGAAATTGGTTGTGGTTGGGGATTTTTTGGTTTGGATAAGATTAATCCTTTTGGAGTTCCTCTTTTAAATACTGTTATTCTTCTTAGAAGTGGTGTTACTGTTACTTGGTCTCATTATTGTCTTTTGAATAATTTTTATTGTTTAGATGGTTTGATTTTAACTATTCTTCTTTCTTTTATTTTTATTTTGGTTCAGTTTTTTGAGTATAAGAGTTCTAGTTTTTCTATCTCTGATGGTGTTTATGGTAGTATTTTTTATTTTTCTACTGGTTTTCATGGTTTTCATGTTATTCTAGGTGCTGTTTTCCTCACTTATAATCTTTTTCGTTTTTTATTATATCATTTTAATTATTCTCATCATTTGGGTTATGAGTTTTCTATTTTGTATTGGCATTTTGTAGATGTTGTTTGGTTATTTTTATTTGTTTTTGTTTATTGGTGAGGTTATTAGGTTTTATTTTTACTTTTTGGATTTTTTTAATTTTTTTGATTTTTTTCTTTTTGTTTTTGTTTTGCAGTTTATTTTTTGTCAAAAAGATAGATTAATTAATGTTTTTTTTAATAAGTTTTTTTCTTTTTTAGTTGGTGTTTTTTCTTATAATTCTTCTTGTTTTATTAGATACATTTTTTCTTCTTTTATTTTTGTTTTTTTGTTGATTTGTTGTTTTGGAGGTTATTTTAGTTATTCTTTTTGTCCTTTGGGTATTATTGAGTTTACTTTTTTTTTTTCTTTTGTTTCTTGATTTTCTACTTTTTTGTTTTTGATTTCTAGTCAGAAATTTTCTGTTTATATGAAGAAGTCTGGTGATGGTTTTTTTAAGACTTTTTTTTTGTTATTTGTTGAGATTATTAGTGAGTTTAGTCGTCCTATTGCTTTAAGTGTTCGTTTGTTTGCTAATATTATAGTTGGTCATGTTATTAGTGCTTGTTTTTATGTTTTTTTTGAGTGTGTTTTTGGTTTTTCTTTTTTAATTGTTTTTGCTATTGTTTTTGAGTGTTTTGTTTTTATTTTGCAGAGTTATATTTTTTCTCGTTTAATTTACTTATATATTAACGAGTAGCTTTTTAGTTTATTTAAAATTTTTACTTGTGGTGTAAAAGAAATTTGAGCTTTGTAAGTTAGTTTAAGTAGAATTTTTGTTTTTGGTACAAATGGTTATCTTACATTGAGGATTATTTTAATTTAGAATATTTAGCTGTTAACTAAAAGGTTTATCTTCATAAGAGTTTAGTTTATATTTAAAATATTAAATTGTAAATTTAAAGTTTTTTGCTCTTGCAGTAATTAGTTTAATTAAAATATAACATTTGGATTGTTAAGTTTTTTTACTGATTTTTCTTTTATTTTTTTGTTATTWTTGTTTTTTTTTTAAATTGTTTTATTTGTAATATTGTTTTTTGATGGAGTATTTTTTTTTTAATGACTCTTGTTTTTGTTTTTTTAAATTTTAATAATTCTTATTCTTCTATTAACTATTTTATTTTTCAGGAGTTTCTTGGTTTGCTTTTTGTTTTTTTTTCTTTTGGTATTCTTCAATTTTTTATTATTTTATTAAAAGTTGGTGTTTCTCCTTTTCATTTTTGGTGTTTAAATATTTTTAATGGTCTTAGAGGTTTTAATACTTTTTGATTTCTTACTTTTCAGAAGTTACCTTACTTTCCTGTTTTTTCTTTTATTTTTGATTATAGTTTTTTTTTTTTTCTTGTTTTTGGTATTATTTTTTGTTATTTTAATCTTTTTTTTTGTAAGTCTTTTAAGAGCATAGTTTTTATTTCTTCTGTTGAGTCTTTTAATTGGTTGTTAATTTCTCTTTTCTCTTCTTTGTTTTCTGGTTTTTTTTTGTTTCTTTACTATGTTTTTGTTATGTTTTTTTTGTTGGATTATAGTTCTACTAAAGGTTATGATTTTTATAATTGGGAATTGGTTTTTCTTTTTATAAATTTTCCTATGACTATTACTTTTTTTRTTAAAATTTTTTCTATTATTTTTTTTTTTAATATTAGTTCTTTTTATCTGTTGTTTGTTTTATTTTTAATGGTCTTTTCTGTTTTTGGTTTTGGTTTTTGGTTTTTTAATGTTGGTTTGAAATTTAGTTATTATGGTTTTTATAATTTTAGTTTTTTTTATTTTTTTTTTTTTCCTTTGATGTTTTTTTGTCTTTTTTAAAAGAGTTTTAGTTTATATAGAATTTATCACTTACAATGATGGGGTTTAAACTCTTACCAATTTAGTAAAATTTTATTATATTGCTTTGATATGGCAAAGTTCTTTTTGATTTGGTATTTTTTGTTTTGTTTTTAGTGGCTCTTTTTTCTTTTTTATTTGYTTTTTTTTTTTATTTATTTGTTTGTTTTGCTTCTTTTTTTGATTTTTATTTTTGTAAGTCTTCTTCTTTTGAGAGTGGTTTTATGAGTGTTGGTTTAATTCAGAATTCTTTTAGAATTCACTTTTTTGTTATTATAATCATGTTTGTTGTTTTTGATTTGGAGATTGTTATTTTTATTGGTATTCTTATTTCTGATTTAAATTCTTTTGTTTGTTTTTTTTTTTTGTTTTTTTTTTTGTTCTTGTTTTTTTATATGGAGTGGTATTATGGTAAGCTTGTTTGAAATTTTTAATATTAAAAAACTTTATTATAATTTAGTATATCTCGTTGTCGTTGAGAAGGTTTTAAGTTTTATCTTATTATTATATTTTTTTTTTTTCTTGTTTTTAGTATCAAAAACCGATTGGGGTTTTGATATATTATATATTATATATTATAAAAATAATATAAATATAATATATTTATTAATTATATTTATATATAAATAATTATATTTATATATATAAATAATTATATTTATATTATTTTTATTATGTATGTATRTATATTTATGTTGATATTAATTAGTTAATATCATATCCTTTGTTTAGGATAATTGTTTGATGGAGATTTTATTAATTAGGTAGACTTGTTTAATTTAAGCTGTTAAACTTTGAACTTNTTCGGGTTCTTAAAGTTTCAGGAAAACAAGTCTACCTAATTAATGGTTTTATTTTAATTGAAATTATATGTCTATGAGTTCGATTAAAATAAAATTTTGTAGTATGATNNNNNNNNNNNNNNNNNNNNNNNNNNNNNNNNNNNNN
>Thailand_Human_S19_6
GTCGTTTATTTTTCGATTTTTTTATTTATAATTTTGTTGGTTTTTTTTGTTGTTTTTTTTGTTATACAGAGTATTGCTTTTATTACTTTATATGAGCGTCATTTGTTGGGTCTTAGTCAATCTCGACTTGGTCCTACGAAGGTAGGTTTTTTTGGTGTTTTGCAGGCTATTGTAGATGGAGTTAAGCTTCTAAGTAAAGAGCAATTTTTACCTTATAATTCTTCTTATTTTTTTTTTTTATTTATTCCTTCTGTTTCTTTTTGTTTGATATATTTGGAGTGGTTTGTTCTTCCTTTTTTTTTTGATTTTTTTACTTTTAATTATTCTGTTTTGTTTTTTCTTTGTTTGGTTGGTTTTTCTGTTTATACTACTTTAATTTCTGGAATTGTTTCCAAATCTAAGTATTCTATAATTGGTTCTATTCGTGCTAGTAGTCAGAGTATTTCTTATGAGATTTCTTTTACTTTTTTTGTTTTTTGTGTTGTTCTTCATGTTGGTGTTTTTAGTTTTTTTAGTTTTTTTAGTTTTAGTATAGTTGTTCTTTTTTTTCCTTTTCTTATTATGATTATTGGTGAGCTTAATCGTGCTCCTTTTGATTTTTCTGAGGGTGAGAGTGAACTTGTTAGTGGTTATAATATTGAATATTCTAGTGTTGCTTTTGTTCTTTTGTTTTTGAGTGAGTATGGTGTGTTGATTTTTTTTTGTGTTCTTTTTTCTTTTTTGTTTTTTGGTGGTTCTGTTTTTATGTCTTTTGTTATTTTTTCTTTTTTGATTTTTATTCGTAGTTCTTTTCCTCGTTATCGTTATGATATGATGATAGGTTTTTTTTGATTTATTATGTTACCTATTTCTATGATTTTGTTTTTATTTTTTTGTTTGTTATTTTTTTAGGGATTTAGTTTATATTAAAATGTTTGTTTTGCGTACAAAAGAATTTTTTCTCTGAATTTTTTTTCTTAGTTTATAGATTTGATTATGGTCATTGTAATGATAAAATGGTGTTATATAATTTTTAATCACTTGAGTGGACAATGTTTTTCTATCCCGGCAATGTATTGCTTGTATAAACTCAGTACCAGAATAATCGGATAGACTGAGTAAGCTTATACCCTAAATGTGTTTTGGCCATGGTTTTTTTTTTGATTTTTTTACAACTGTTTAGTGCAATGTGCAGTTTTTTTTTGTTGTTTTATCTTGGTCAATAAGATTAGACAAATGACCTGGATTAGTACCCAGTTAATCTAAATTTAAAAGTTGCAGGAGTAAAGTAATATTTAAACTGTAATAATATTGGCGGATTTTTTAATTATCTTTGGAGGTTGAGCTGTAATTGAGAACCCTCATTATCAGCTTTGATTTTTGTCGCATGTATGATCGTTTATGTCCTTCTTAAAGAGGTGCATTAAAGATTATTTGGTGTTTAATCAATGATATCTATTAAAACAGATAAATACCTGGTATATATCAAAGTTTTCGTTTGACCTACAATATCTTATGTTTCGGATAAGGAGGAGAGATTCTTCTTTGAAGTTGTAAAAGACAGTAAATGCTTTTTAATGTAGCATTGAAGTATTTAGAGAAATCGTACAAATCATCCATCAATTGCCCACAGGGGAGTAAGTTGTAGTAAAGTAGGTGTAGGGGAATCTGTACCTAGTTTAAGTTGGTTATATTTTAATAATTTGGTTTTTTTCCAAGTGTTTTTTCCTTCTTTAATAAGTTAGTATATTTTAGTACATTGGGTTCATATCCTAAAGGAGAATTTTCACTTATTTTTTATTGTTTTTTTTATTTAATTTTTTCTTTTTTAAGGGGGTACTTTTAAGGTTTTTGGGAGTTATTAGTATAATAAGTATTTTTAATTGCAAATTAAAAGGTTAATAGCTTTTTTTATTCTTTTAAGTTTTTAAATGTTCCTGTTAGTTTTTCTTTATCTGTTTTTTGGAATTTTGGTAGTATTTTGGGTATGGTTCTTTTTTTTCAGATTTTTAGTGGTTTATTTTTATCTTTTTATTATGTTGCTGATGGTTTTAATTCTTTTTCTAGTGTTTATTATATCATAAGTGATGTTAATTTTGGTTGGGTTTTTCGTATTTTACATTTTAACGGTGCTAGTTTATTTTTTTTTTTTTTGTATTTGCATTTTTTTAAGGGTCTTTTTTTTTGTAGTTATCGTTTGTCTGGTACTTGGATTATTGGTTTAACTATTTTTTTTTTTGTTATAATGGAGGCTTTTATAGGTTATGTTTTAGTTTGGGCTCAGATGAGTTTTTGAGCTTCTGTTGTTATTACTAGTCTTTTAAGTGTTATTCCTTACTTTGGTTTTTCTATTGTTTATTGGATTTGGAGTGGTTTTTCTGTTGTTAATTCTACTCTTAAGTTTTTTTTTGTTATTCATTTTTTAATGCCTTGATTGGTTTTTCTTTTAGTTTTTGTTCATTTGTTTTTTTTACATTCTACTGGTAGGACTTCTGTTTTATATTGTCATGGTGATTATGATAAAATTAGTTTTTTCCCTTATTATTTTTATAAAGATTCTTATAATTTGGTTGTTTTTTTTCTTTTTTTTATTTTTTCTTTTTTTTTTCCTTTTTTACTTGGTGATCCTGAAATGTTTGTTGAATCTGATCCAATGGTTAGACCTGTACATATTGTTCCTGAGTGATATTTCTTATTTGCTTATGCTATTTTGCGTGCTATCCCTAATAAAGTTTTAGGTGTTTTTTTTCTTGTTTTTAGTATTTTTATTTTTTATTTTTATGTTTTTTTTAATAATTATTATAGTGTTCTTGATAATTTGAATTTTTTTTTAGTTGTTTTTTTTATTTTGGTTTCTGTTTTTTTAAGTTGATTAGGTCAGTGTCATGTTGAATATCCTTTTATTTGTTTGAGAGTTGTTTTTTCTTTTTTTTATTTTTTTTTTGCTTTTTTAATTGTTTTCTCTCGATTTTTAACTAAATTTATTTTTTCTTAGTAAACTTAGTATAATTTATTATATTGGATTTAGGATCCTGGGATTTTTGTTTACTTTTAATTATTTCCAAGGTTACATGATAGGTTTTTCTAATAATTATCTTTGTAGATACATGGATTGGTTTCATAATTTTAATTGTAGTTTATTATTCGGTGTTTTATTTTTTGTTTTTATAGTTATTGTTAATCTTTTTGTTAATTCTTATTATTTTAAGAGTCATAATATTGAATATCAATTTGGTGAGTTTTTATGTAGTTTGTTGCCTTTATTTATTTTGGTTTTTCAAATGTTTCCTTCTTTATCTTTGTTGTATTTTAGTGGTTTGTCTTATTTAGATAGTAGTTTAACTGTTAAAGTTGTTGGTCATCAATGGTATTGAAGTTATGATTATAGGGATATCGGTATTGAATTTGATTCTTATATGAAGTCTATTGATTCTTTATTGATTGGTGAGCCTCGTTTATTAGAAGTTGATAATCGTTGTGTCGTTCCTTGTGATACTAATATTCGATTTTGTATTACATCTGCTGATGTTATTCACTCTTGATCTCTTCCTTCTTTTTGTATTAAACTTGATGCTATGAGTGGTATTTTAAGTACTGTTACTTGTAGTTTTCCTATGGTTGGTGTTTTTTATGGTCAGTGTTCTGAGATTTGTGGTGCTAATCATAGTTTTATACCTATTTGTTTGGAGGTTTCTTTGTTGGAAAATTTTAAAGATTGATGTTATTTAATGTCTAGTTAATTTTGAGGTATTAGTATATTTTAGTATTATTCTTTTTCGAGGAGTCGGATTTATACCTTTATTGAATTAGCATAATTTAATGTATTTGTTTTAAGCGCAAAAGATTTTATTCAATTTTACTCTTTTAGTTTATAAAAAATATGACTTTGAAGCAGTTAAGAATCATAGAGTATATTTTTTTTTTATATATATATTAGTATTGCATACTATGTTAGGATATTTTCAAAGATTTTGATAAATAGAAGCAAAGTGTTTAAGGTGTAGTTTTTTTTTTTGTTACAAAAATAATTTTACTACTCTTAGTGTTGATACATCGAACTTTGTGATATCTGTTTTTAATTTTTATATTAGAAAATTATATATTGTTTTTTTTTTTTGTAGTTTTAATAATTTGAAGTTTTTTTGTTTTAAGTTTTATAACTTTACTACTTTTYTTTTTTTTTTTTTTTTTTAATTATAATTCTTTATAGTTTTTATTATCTAACAATTAGTAAATTAATAAATTATGTTTTTTTTTTTAATATAAATGAATTACTAATTATCTGGTCAAATGTTTATTAAAGACTTAGGATTTATATTAAATCTGTCTTCTGCCCTATGGTTTTTTTAAATGGCAGTCTTAGCGTGAGGACATTAAAGTAGCAAAATAATTTGTGCTTTTATTGGGTTCGAGTATGAATGAAGTTTTGGCTGGTGATATTTTTTTTTTTTTTTGAATTTAATATACATCTAAAAAGAGATGTTTATAATAAAACAAAGATAAGTCTTCGGAAATTTTATTTCTATTAAAAGTTTTTTTTTTTAGTAATTTATCTAGGGAAGATTATTATATAATTTTTTTTTACTATTTTTAATTTAAAAAATTACTCCGGAGTTAACAGAAAAACATGCCTTATGTAGTTCTTATATTTTGGTAAGTTTTACATCGATGTTGTATCTTTATTAGCTGAAGAGGAGAAATTTCAGTTTTTTAGACTGTTCTTCTTTTAATAAATAAAACGTGATATTAGTTTAATTCATCGTGAGATAGAATTGTTTATCTTGTTTATTATTTTTTTTTATCGGGATTAGTACGAAAGGAATTTCACTATAATTTTAAATTTTTTAATCTTTTTTTTAATTTTTTTTGTTTATTTTTTTCTTGTCTTAGTTTTCTTGTTTTTGATCCTTTAAAGAGTGCTTTTTTTTTAGTTCTTTCTTTAATTTTTTTGGTTTTTTTTATTTCTTTTGGTTTTTATGTTTGGTTTTCTTATTTTATTTGTTTGATTTTTTTGAGTGGTATTTTTGTTATTATTGTTTATTTTTCTAGTTTTTCTAAATATATTTATGTCAATGTTAATTTTTTTCTTGTYYTTTTTGTTTTCTTGTTTTTTTTTTTTTATTCTTTTTTTTTCTTTTTAGATCCTAGTTATCATAATTCTTTAAATTTTYTTTATTATGATTTGTTTTTTTCTTTTATTTTTTGGGTTGTTTTTTGTTTGTTTTTTTTTATAAATTTTGTTAGCTTTTTTCTTTGTTTTTCTGGTGCTCTTCGACTGTATTAATTTTGGTTTATTAGTATAATAAGTATATTTGATTTCCAATCAAATGGTCATTAAACTATGCTATTTTAGTTTATGTAAAATGTCTAATTTGTAATTAGAAGAATTTTTAGCAACTTTCTAGTTTTTGTTTTTTATAGTACTAATCACAAAGATATTGGTAGTATTTATTTAATTTTTGGTTTATGAGCTGGTATAGTTGGTTCTGCTCTTTCTATAATTATTCGTATCGAGTTAAGTAAGCCTGGTATGTTTATTGGAGATGGTCAATTATATAATTCTATTTTAACTGCTCATGCTATTTTGATAATTTTTTTTATGGTTATACCTAGGATGATTGGTGGTTTTGGTAATTGGATGGTTCCTTTAATATTAGGTGCACCTGATATGAGTTTTCCTCGATTAAATAATATTAGTTTTTGATTATTACCTGCTTCTATTTTTTTGGTTTTTTTGGCTTGTTTTGTTGATAATGGTTTAGGTACTAGTTGAACTATTTATCCCCCTTTATCTACTTCAGGACATCCTGGTTCTAGTGTTGATTTGGCTATTTTTAGTTTACATCTTTCTGGTATTAGTTCTATTTTGGGTGGTATTAATTTTATGTGTACTGTTAAAAATTTACGTTCTAGTTCTGTTTCTCTCAATAATATGAGTTTATTTATTTGAACTATTTTTGTTACTGTTTTTTTATTGGTTTTGTCTTTACCTGTTTTAGCTGGTGCTATTACTATGTTGTTAATTGATCGTAATTTTAATGGTTCTTTTTTTGATCCTAGTTTTGGTGGTAATCCTTTGATTTATCAGCATTTGTTTTGGTTTTTTGGTCATCCAGAAGTTTATATTTTAATTTTACCTGCTTTCGGTATTATTAGTCAATGTACTTTGTATTTGACTGGTAAAAAAGAAGTTTTTGGTTATTTGGGTATGGTTTATGCTATTTTGAGTATTGGTTTAATTGGTTGTGTAGTTTGAGCTCATCACATGTATACTGTTGGTATAGATTTTGATTCTCGTGCTTATTTTACTGCTGCTACTATAGTGATTGCTGTTCCTACTGGTGTAAAAGTTTTTAGATGGTTAGCTACTTTTTTTGGTACTGTTATAGTTTATCAACCTTTATTATTTTGAGTTATAGGTTTTATTTTTTTATTTACTATTGGTGGTTTAACTGGTGTTATATTATCTAATTCTAGAATTGACATTATTTTACATGATACTTATTATGTAGTGTCTCATTTTCATTACGTTTTAAGTCTTGGTGCTGTTTTTGGTTTGTTTGCAGGTGTTACTTTGTGATGATCTTTTATTACTGGTTTTGTTTTGAATAAAATTTATATGTATTCTGTTTTTTTTTTATTTTTTATTGGAGTTAATATGACTTTTTTTCCTTTACATTTTGCTGGTTTACATGGTTTCCCACGAAAATATGTAGACTATCCAGATGTTTATTCTTTCTGAAATGTTTTATCTTCTTTTGGTTCTCTTATTAGTATTTTTTCTCTTTTTTTTTTTGTTTTTGTTTTATTAGAATCTTTCATTAGTTATCGTGTTTTAGTTGTTGATTACTTTAATGGTGTTAGACCTGAAAATGCTAATTTAGGTTATAATTTTTACCATAGTTTCCAAGATGGGGTTTATTTGAGAGTGCCTCATAATTAATTGTTTTTATTTTTTATTGGTATTTTTTTCCTTTTTTATAAATTTCGACGTTTTATTTTTGTTATTATTTCTTTTGAATTTTTAATAATGGGAGTTTTTTATTTGTTTTCTTTTTTTTTTGGTTTTTTTTCTTTTTTTTACTTTTTATGTTTTAGTGTTTTTTGTAGTCTTATAGGTGTTGTTTTAATAGTTTATTTTATTAAGTTCTATGGTTGTGATTATGTTTTTTTTTAAAATCACTTNNTATCAAACCCCAATTGAGTGGTTAGCTTAAGTTTAAAGCACCGGATTTTTAATCCGGGGATTAATCTGCTTAAAACTGTTTTTATTTTGATTTGAAATCAAAATTTGGATTTTTCCGCAGTTTTTGTCTTTATTTTTGATTTTTTTTTGTTGTTTTTTGTTTTTGTTTTTTGTTTTTGTTTTTTGTTTTGTTTTTGTTTTTTGTTCCTTTTTTTAAGTTTTCTTTYTTTTTTTTTGATTTTGGTTTTATTGTTTTTAAATTTAATTTTTATTTAAATAGTATTATTTTTTCTTTTGTTTTGATTTTGATTTCTGTTAGTGTTTTTTTTTATAGTCTTTATTATCTTAATATGGAAATTAATTTTTTTTATTATTTTTTTGTTTTGCTTGTTTTTATTTGTAGTATATTTTTTTTGGTTTTTTGTGATAGTGTTTTTTTTGTTTTGCTTGGTTGAGATTTGTTAGGTATTTCTAGTTTTTTTTTAGTTCTTTTTTATAATAATTGAGATAGTTGTAGTGGTTCTATGAATACTGTTTTAACCAATCGTATGGGTGATTTTTTTATTTTTGTTTTTTTTTCTTTGTCTTTTTTTACTTTTTTTAATTTTTTTAGTTTTTCCTATTTTTGTTTTTATTCTTCTTTTTTTCTTATTTTGGCTGCTTTTACTAAGAGTGCTCAGTTTCCTTTTGGTGGTTGATTACCTAAGGCAATGAGTGCTCCTACTCCTGTTAGTTCTTTAGTACATAGTAGTACTCTTGTCACTGCTGGTATTGTTTTGATGATTAAATTTAATGTTATTATTATGAGTTCTTTTCTTTTAAAGTTGGTTCTTATTTCTGGTGTTTTTACTATGTTTTTTTCTAGTTTTTGTGCTTTGTATGAGAATGATTTAAAGAAGGTTGTTGCTCTTAGTACTTTGTCTCAAATGGGTCTTTCAATGGTTTCTTTTGGTTTTGGTTTAAGTTTTCTTTGTTATGTTCATTTATTAAGTCATGCTATTTTTAAGAGTTGTCTTTTCATACAGATTGGTTATTTGATTCATTGTTCTTTTGGTCAACAGGATGGTCGTGGTTATTCTTTTGGTAATTTGCCTTATTTTGTTCAGCTTCAGATTTTAATTACTCTTTTTTGTTTGTGTGGTTTGTTTTTTTTAAGTGGTTCTGTTAGTAAAGATTATATTCTTGTTTWTTTTTTTTCTARTTATTTTATGTTKTTTTTTTCTTTTTTTTTTTTTATTTCTGTTTTTATTACTTTTTTATATAGTTATCGCATTTGAAGTAGTCTTTTTTTAACTTTTTTTAATTCTTTATATTATAGTTGTAGTAGTTTTTTGTTTTTTTTTATTAGTATTCCTTTGGTTTTTTTTTCTTTGTTTTTTATTTGGTGATTGAATCTTAATTTTTTTAGAATTCCTGTTGTTTTTGTTTATATTGATTTTTATTTTTTTTTTTTTTTTATTTTATTGTTTTTTTTYTTTTATTTTATTGTTTTTAAGTTTTTRTCTTTTTCTKTTTATTGTTTTTTGATGGATTATTTTCCTATTTTATTTACTCGTTTTTTTCATGATTTTAAGTTTTTTGATTTGTTTTTGAATAAGTTAAATYTTACTTTTTTTTCTTTTTTTTCTTTTTCTAGTTTTATTTCTATATTTTCTTATTTTAATAAGTTTAATTTTTTRGTTGTTTTYATTTTTCTTATTTTTGTTGTTTTTTAGATATCTAATTTATTTTTTTAGTTTTTTAAAGTTTTTTTTTTTGTTGATTTTTTTTTTTTTTTATGATTTTTTTTTTTTGYTTTTTTCTTTTGYTTTTTGTTTTTTTTGTTTTWGTTTTTTTTGTTGGTCTGGTAATTTTTTTTTAATTGATTCTTATTTTTATGTTGCTGTTTGTTTTATGTCTGTTTTTATTTTTTCTTTGGTTTTGGTTTCTGAACGTCATCGTGTTATTGTTTTTTTTTCTAAGGTTCTTTTGGTTATTTCTTTTTTTTTTTTTTTTTCTTATAGTGTTTTTTATCTATATGTTTTTTTTGAACTTTCTATGGTTCCTATTATTATTTTAATTCTTGGTTATGGTTATCAGATTGAGAAGGTTAATTCTTTTTTTTATCTTGTGTTTTATGCTACTTTTTGTAGTGTTCCTTTTCTTTTTGTTTATTTTAGTTTGGATTTTTTTTTTGTTGTTCCTTATTTTGATTGTTTTATTTCTTGGGAGATGGTTTTTATTATTAGTTTGGCTTTTATAATGAAATTTCCTGTTTTTTTTTTACATCTTTGGTTGCCTAAAGCTCATGTTGAAGCTCCCACTTCTGCTAGTATTTTATTAGCTGGTTTGTTGTTGAAGTTTGGTACTGTTGGGTTTGTTCGTATTATAAAGAGTCTTAGTTATTGTCATATTAATTATTGATTTTTTTTTTCGGTTTTAGGTATGTTTATTTCTTGTTTTGTTTGTGTTTTTCAGAGTGATTTTAAGTCTTTAGCTGCTTATTCTTCTGTTGTTCATATGAATTTTTTGTTGTTTTTTCTTTTGTTTTTTGGTTTATATTCCAAAACTGGTAGTTTTTTAATAATGGTTTCTCACGGATACACTTCTTCTGTTATGTTTTATTTCATTGGTGAGTTTTATCGTTCTTTAGGTAGTCGAATGATTTATTTTTTGAACAGTTTTATGTCTTCTAGTTTTATTTTTTCTTTTTTAATTTCTTTGGTTTTTTTATCTAATTGTGGTATACCTCCTTCTATTTCTTTTTTTTCTGAGTTTTTTTCTTTTTCTGGTTTTTTTTCTTTGTTTTATAATGTTTTTTTTTTRGTTTTTTTTTATTTTTTTGTTTCTTTTTATTATTGTGTTTATATTATTGTTATTTCTTTTTTAGGTAAGAAGTTTTTTTTTTTTAAGAGTTGATTTTTTTTTTGGTCTCTTCCTTTAATTTTTTTTTGTTTTAATGTGTTTGGTTTTTTTTTATTTTTTTAATAGATTTAAGTTAAGTTAAACTATTAGTCTTCAAAACTAAAAATTTTATCTATAAGGTATTTAGTAGGAATTTTCTATATCCAATTGCGGTTTGGAAGTTTTTTTACCTTAACAAATTTTAGGCGAGTCTTCTAAACTTGTTTTGGGGTTTCCCGTTTGTTTTTTAAGTTTTTTCATAATTTCCATGTTTTGAGTTTTTCTTCTTATCCTTTTTTTATGTTTATTTCTTTAAGTTCTCTTTTTTCTTCTTTTGTTGTTTTTTTCAAGTTTGGTATTTTTTTTTTTCTTTTTTTTTCTTTTTTTTCTTTTTTATTTCTTATTTTTTGTTGGTTTAAGGATATTTGTATAGAGGGTCTTTGTGGTTATCATAATTTTTATGTTATAGATGGTTTTAAGTTTGGTTTTGTTTTGTTTATTTTTAGTGAATTTATATTTTTTTTTAGTGTTTTTTGGTTTTATTTTGATTCTGCTTTAGTTCCTGCTCACGAAATTGGTTGTGGTTGGGGATTTTTTGGTTTGGATAAGATTAATCCTTTTGGAGTTCCTCTTTTAAATACTGTTATTCTTCTTAGAAGTGGTGTTACTGTTACTTGGTCTCATTATTGTCTTTTGAATAATTTTTATTGTTTAGATGGTTTGATTTTAACTATTCTTCTTTCTTTTATTTTTATTTTGGTTCAGTTTTTTGAGTATAAGAGTTCTAGTTTTTCTATCTCTGATGGTGTTTATGGTAGTATTTTTTATTTTTCTACTGGTTTTCATGGTTTTCATGTTATTCTAGGTGCTGTTTTCCTCACTTACAATCTTTTTCGTTTTTTATTATATCATTTTAATTATTCTCATCATTTGGGTTATGAGTTTTCTATTTTGTATTGGCATTTTGTAGATGTTGTTTGGTTATTTTTATTTGTTTTTGTTTATTGGTGAGGTTATTAGGTTTTATTTTTACTTTTTGGATTTTTTTAATTTTTTTGATTTTTTTCTTTTTGTTTTTGTTTTGCAGTTTATTTTTTGTCAAAAAGATAGATTAATTAATGTTTTTTTTAATAAGTTTTTTTCTTTTTTAGTTGGTGTTTTTTCTTATAATTCTTCTTGTTTTATTAGATATATTTTTTCTTCTTTTATTTTTGTTTTTTTGTTGACTTGTTGTTTTGGAGGTTATTTTAGTTATTCTTTTTGTCCTTTGGGTATTATTGAGTTTACTTTTTTTTTTTCTTTTGTTTCTTGATTTTCTACTTTTTTGTTTTTGATTTCTAGTCAGAAATTTTCTGTTTATATGAAGAAGTCTGGTGATGGTTTTTTTAAGACTTTTTTTTTGTTATTTGTTGAGATTATTAGTGAGTTTAGTCGTCCTATTGCTTTAAGTGTTCGTTTGTTTGCTAATATTATAGTTGGTCATGTTATTAGTGCTTGTTTTTATGTTTTTTTTGAGTGTGTTTTTGGTTTTTCTTTTTTAATTGTTTTTGCTATTGTTTTTGAGTGTTTTGTTTTTATTTTGCAGAGTTATATTTTTTCTCGTTTAATTTACTTATATATTAACGAGTAGCTTTTTAGTTTATTTAAAATTTTTACTTGTGGTGTAAAAGAAATTTGAGCTTTGTAAGTTAGTTTAAGTAGAATTTTTGTTTTTGGTACAAATGGTTATCTTACATTGAGGATTATTTTAATTTAGAATATTTAGCTGTTAACTAAAAGGTTTATCTTCATAAGAGTTTAGTTTATATTTAAAATATTAAATTGTAAATTTAAAGTTTTTTGCTCTTGCAGTAATTAGTTTAATTAAAATATAACATTTGGATTGTTAAGTTTTTTTACTGATTTTTCTTTTATTTTTTTGTTATTWTTGTTTTTYTTTTAAATTGTTTTATTTGTAATATTGTTTTTTGATGGAGTATTTTTTTTTTAATGACTCTTGTTTTTGTTTTTTTAAATTTTAATAATTCTTATTCTTCTATTAACTATTTTATTTTTCAGGAGTTTCTTGGTTTGCTTTTTGTTTTTTTTTCTTTTGGTATTCTTCAATTTTTTATTATTTTATTAAAAGTTGGTGTTTCTCCTTTTCATTTTTGGTGTTTAAATATTTTTAATGGTCTTAGAGGTTTTAATACTTTTTGATTTCTTACTTTTCAGAAGTTACCTTACTTTCCTGTTTTTTCTTTTATTTTTGATTATAGTTTTTTTTTTTTTCTTGTTTTTGGTATTATTTTTTGTTATTTTAATCTTTTTTTTTGTAAGTCTTTTAAGAGCATAGTTTTTATTTCTTCTGTTGAGTCTTTTAATTGGTTGTTAATTTCTCTTTTCTCTTCTTTGTTTTCTGGTTTTTTTTTGTTTCTTTACTATGTTTTTGTTATGTTTTTTTTGTTGGATTATAGTTCTACTAAAGGTTATGATTTTTATAATTGGGAATTGGTTTTTCTTTTTATAAATTTTCCTATGACTATTACTTTTTTTRTTAAAATTTTTTCTATTATTTTTTTTTTTAATATTAGTTCTTTTTATCTGTTGTTTGTTTTATTTTTAATGGTCTTTTCTGTTTTTGGTTTTGGTTTTTGGTTTTTTAATGTTGGTTTGAAATTTAGTTATTATGGTTTTTATAATTTTAGTTTTTTTTATTTTTTTTTTTTTCCTTTGATGTTTTTTTGTCTTTTTTAAAAGAGTTTTAGTTTATATAGAATTTATCACTTACAATGATGGGGTTTAAACTCTTACCAATTTAGTAAAATTTTATTATATTGCTTTGATATGGCAAAGTTCTTTTTGATTTGGTATTTTTTGTTTTGTTTTTAGTGGCTCTTTTTTCTTTTTTATTTGYTTTTTTTTTTTATTTRTTTGTTTGTTTTGCTTCTTTTTTTGATTTTTATTTTTGTAAGTCTTCTTCTTTTGAGAGTGGTTTTATGAGTGTTGGTTTAATTCAGAATTCTTTTAGAATTCACTTTTTTGTTATTATAATCATGTTTGTTGTTTTTGATTTGGAGATTGTTATTTTTATTGGTATTCTTATTTCTGATTTAAATTCTTTTGTTTGTTTTTTTTTTTTGTTTTTTTTTTTGTTCTTGTTTTTTTATATGGAGTGGTATTATGGTAAGCTTGTTTGAAATTTTTAATATTAAAAAACTTTATTATAATTTAGTATATCTCGTTGTCGTTGAGAAGGTTTTAAGTTTTATCTTATTATTATATTTTTTTTTTTTCTTGTTTTTAGTATCAAAAACCGATTGGGGTTTTGATATATTATATATTATATATTATAAAAATAATATAAATATAATATATTTATTAATTATATTTATATATAAATAATTATATTTATATATATAAATAATTATATTTATATTATTTTTATTATRTATGTATRTATATTTATGTTGATATTAATTAGTTAATATCATATCCTTTTTTTAGGATAATTGTTTGATGGAGATTTTATTAATTAGGTAGACTTGTTTAATTTAAGCTGGTAAACTTTGAACTTTTTNNGGTTTTTAAAGTTTCAGGAAAACAAGTCTACCTAATTAATGGTTTTATTTTAATTGAAATTATATGTCTATAAGTTCGATTAAAATAAAATTTTGTAGTATGATNNNNNNNNNNNNNNNNNNNNNNNNNNNNNNNNNNNNN
>Thailand_Human_S19_7
GTCGTTTATTTTTCGATTTTTTTATTTATAATTTTGTTGGTTTTTTTTGTTGTTTTTTTTGTTATACAGAGTATTGCTTTTATTACTTTATATGAGCGTCATTTGTTGGGTCTTAGTCAATCTCGACTTGGTCCTACGAAGGTAGGTTTTTTTGGTGTTTTGCAGGCTATTGTAGATGGAGTTAAGCTTCTAAGTAAAGAGCAATTTTTACCTTATAATTCTTCTTATTTTTTTTTTTTATTTATTCCTTCTGTTTCTTTTTGTTTGATATATTTGGAGTGGTTTGTTCTTCCTTTTTTTTTTGATTTTTTTACTTTTAATTATTCTGTTTTGTTTTTTCTTTGTTTGGTTGGTTTTTCTGTTTATACTACTTTAATTTCTGGAATTGTTTCCAAATCTAAGTATTCTATAATTGGTTCTATTCGTGCTAGTAGTCAGAGTATTTCTTATGAGATTTCTTTTACTTTTTTTGTTTTTTGTGTTGTTCTTCATGTTGGTGTTTTTAGTTTTTTTAGTTTTTTTAGTTTTAGTATAGTTGTTCTTTTTTTTCCTTTTCTTATTATGATTATTGGTGAGCTTAATCGTGCTCCTTTTGATTTTTCTGAGGGTGAGAGTGAACTTGTTAGTGGTTATAATATTGAATATTCTAGTGTTGCTTTTGTTCTTTTGTTTTTGAGTGAGTATGGTGTGTTGATTTTTTTTTGTGTTCTTTTTTCTTTTTTGTTTTTTGGTGGTTCTGTTTTTATGTCTTTTGTTATTTTTTCTTTTTTGATTTTTATTCGTAGTTCTTTTCCTCGTTATCGTTATGATATGATGATAGGTTTTTTTTGATTTATTATGTTACCTATTTCTATGATTTTGTTTTTATTTTTTTGTTTGTTATTTTTTTAGGGATTTAGTTTATATTAAAATGTTTGTTTTGCGTACAAAAGAATTTTTTCTCTGAATTTTTTTTCTTAGTTTATAGATTTGATTATGGTCATTGTAATGATAAAATGGTGTTATATAATTTTTAATCACTTGAGTGGACAATGTTTTTCTATCCCGGCAATGTATTGCTTGTATAAACTCAGTACCAGAATAATCGGATAGACTGAGTAAGCTTATACCCTAAATGTGTTTTGGCCATGGTTTTTTTTTTGATTTTTTTACAACTGTTTAGTGCAATGTGCAGTTTTTTTTTGTTGTTTTATCTTGGTCAATAAGATTAGACAAATGACCTGGATTAGTACCCAGTTAATCTAAATTTAAAAGTTGCAGGAGTAAAGTAATATTTAAACTGTAATAATATTGGCGGATTTTTTAATTATCTTTGGAGGTTGAGCTGTAATTGAGAACCCTCATTATCAGCTTTGATTTTTGTCGCATGTATGATCGTTTATGTCCTTCTTAAAGAGGTGCATTAAAGATTATTTGGTGTTTAATCAATGATATCTATTAAAACAGATAAATACCTGGTATATATCAAAGTTTTCGTTTGACCTACAATATCTTATGTTTCGGATAAGGAGGAGAGATTCTTCTTTGAAGTTGTAAAAGACAGTAAATGCTTTTTAATGTAGCATTGAAGTATTTAGAGAAATCGTACAAATCATCCATCAATTGCCCACAGGGGAGTAAGTTGTAGTAAAGTAGGTGTAGGGGAATCTGTACCTAGTTTAAGTTGGTTATATTTTAATAATTTGGTTTTTTTCCAAGTGTTTTTTCCTTCTTTAATAAGTTAGTATATTTTAGTACATTGGGTTCATATCCTAAAGGAGAATTTTCACTTATTTTTTATTGTTTTTTTTATTTAATTTTTTCTTTTTTAAGGGGGTACTTTTAAGGTTTTTGGGAGTTATTAGTATAATAAGTATTTTTAATTGCAAATTAAAAGGTTAATAGCTTTTTTTATTCTTTTAAGTTTTTAAATGTTCCTGTTAGTTTTTCTTTATCTGTTTTTTGGAATTTTGGTAGTATTTTGGGTATGGTTCTTTTTTTTCAGATTTTTAGTGGTTTATTTTTATCTTTTTATTATGTTGCTGATGGTTTTAATTCTTTTTCTAGTGTTTATTATATCATAAGTGATGTTAATTTTGGTTGGGTTTTTCGTATTTTACATTTTAACGGTGCTAGTTTATTTTTTTTTTTTTTRTATTTGCATTTTTTTAAGGGTCTTTTTTTTTGTAGTTATCGTTTGTCTGGTACTTGGATTATTGGTTTAACTATTTTTTTTTTTGTTATAATGGAGGCTTTTATAGGTTATGTTTTAGTTTGGGCTCAGATGAGTTTTTGAGCTTCTGTTGTTATTACTAGTCTTTTAAGTGTTATTCCTTACTTTGGTTTTTCTATTGTTTATTGGATTTGGAGTGGTTTTTCTGTTGTTAATTCTACTCTTAAGTTTTTTTTTGTTATTCATTTTTTAATGCCTTGATTGGTTTTTCTTTTAGTTTTTGTTCATTTGTTTTTTTTACATTCTACTGGTAGGACTTCTGTTTTATATTGTCATGGTGATTATGATAAAATTAGTTTTTTCCCTTATTATTTTTATAAAGATTCTTATAATTTGGTTGTTTTTTTTCTTTTTTTTATTTTTTCTTTTTTTTTTCCTTTTTTACTTGGTGATCCTGAAATGTTTGTTGAATCTGATCCAATGGTTAGACCTGTACATATTGTTCCTGAGTGATATTTCTTATTTGCTTATGCTATTTTGCGTGCTATCCCTAATAAAGTTTTAGGTGTTTTTTTTCTTGTTTTTAGTATTTTTATTTTTTATTTTTATGTTTTTTTTAATAATTATTATAGTGTTCTTGATAATTTGAATTTTTTTTTAGTTGTTTTTTTTATTTTGGTTTCTGTTTTTTTAAGTTGATTAGGTCAGTGTCATGTTGAATATCCTTTTATTTGTTTGAGAGTTGTTTTTTCTTTTTTTTATTTTTTTTTTGCTTTTTTAATTGTTTTCTCTCGATTTTTAACTAAATTTATTTTTTCTTAGTAAACTTAGTATAATTTATTATATTGGATTTAGGATCCTGGGATTTTTGTTTACTTTTAATTATTTCCAAGGTTACATGATAGGTTTTTCTAATAATTATCTTTGTAGATACATGGATTGGTTTCATAATTTTAATTGTAGTTTATTATTCGGTGTTTTATTTTTTGTTTTTATAGTTATTGTTAATCTTTTTGTTAATTCTTATTATTTTAAGAGTCATAATATTGAATATCAATTTGGTGAGTTTTTATGTAGTTTGTTGCCTTTATTTATTTTGGTTTTTCAAATGTTTCCTTCTTTATCTTTGTTGTATTTTAGTGGTTTGTCTTATTTAGATAGTAGTTTAACTGTTAAAGTTGTTGGTCATCAATGGTATTGAAGTTATGATTATAGGGATATCGGTATTGAATTTGATTCTTATATGAAGTCTATTGATTCTTTATTGATTGGTGAGCCTCGTTTATTAGAAGTTGATAATCGTTGTGTCGTTCCTTGTGATACTAATATTCGATTTTGTATTACATCTGCTGATGTTATTCACTCTTGATCTCTTCCTTCTTTTTGTATTAAACTTGATGCTATGAGTGGTATTTTAAGTACTGTTACTTGTAGTTTTCCTATGGTTGGTGTTTTTTATGGTCAGTGTTCTGAGATTTGTGGTGCTAATCATAGTTTTATACCTATTTGTTTGGAGGTTTCTTTGTTGGAAAATTTTAAAGATTGATGTTATTTAATGTCTAGTTAATTTTGAGGTATTAGTATATTTTAGTATTATTCTTTTTCGAGGAGTCGGATTTATACCTTTATTGAATTAGCATAATTTAATGTATTTGTTTTAAGCGCAAAAGATTTTATTCAATTTTACTCTTTTAGTTTATAAAAAATATGACTTTGAAGCAGTTAAGAATCATAGAGTATATTTTTTTTTTATATATATATTAGTATTGCATACTATGTTAGGATATTTTCAAAGATTTTGATAAATAGAAGCAAAGTGTTTAAGGTGTAGTTTTTTTTTTTGTTACAAAAATAATTTTACTACTCTTAGTGTTGATACATCGAACTTTGTGATATCTGTTTTTAATTTTTATATTAGAAAATTATATATTGTTTTTTTTTTTTGTAGTTTTAATAATTTGAAGTTTTTTTGTTTTAAGTTTTATAACTTTACTACTTTTTTTTTTTTTTTTTTTTTTTAAYTATAATTCTTTATAGTTTTTATTATCTAACAATTAGTAAATTAATAAATTATGTTTTTTTTTTTAATATAAATGAATTACTAATTATCTGGTCAAATGTTTATTAAAGACTTAGGATTTATATTAAATCTGTCTTCTGCCCTATGGTTTTTTTAAATGGCAGTCTTAGCGTGAGGACATTAAAGTAGCAAAATAATTTGTGCTTTTATTGGGTTCGAGTATGAATGAAGTTTTGGCTGGTGATATTTTTTTTTTTTTTTGAATTTAATATACATCTAAAAAGAGATGTTTATAATAAAACAAAGATAAGTCTTCGGAAATTTTATTTCTATTAAAARTTTTTTTTTTTAGTAATTTATCTAGGGAAGATTATTATATAATTTTTTTTTACTATTTTTAATTTAAAAAATTACTCCGGAGTTAACAGAAAAACATGCCTTATGTAGTTCTTATATTTTGGTAAGTTTTACATCGATGTTGTATCTTTATTAGCTGAAGAGGAGAAATTTCAGTTTTTTAGACTGTTCTTCTTTTAATAAATAAAACGTGATATTAGTTTAATTCATCGTGAGATAGAATTGTTTATCTTGTTTATTATTTTTTTTTATCGGGATTAGTACGAAAGGAATTTCACTATAATTTTAAATTTTTTAATCTTTTTTTTAATTTTTTTTGTTTATTTTTTTCTTGTCTTAGTTTTCTTGTTTTTGATCCTTTAAAGAGTGCTTTTTTTTTAGTTCTTTCTTTAATTTTTTTGGTTTTTTTTATTTCTTTTGGTTTTTATGTTTGGTTTTCTTATTTTATTTGTTTGATTTTTTTGAGTGGTATTTTTGTTATTATTGTTTATTTTTCTAGTTTTTCTAAATATATTTATGTCAATGTTAATTTTTTTCTTGTYTTTTTTGTTTTCTTGTTTTTTTTTTTTTATTCTTTTTTTTTCTTTTTAGATCCTAGTTATCATAATTCTTTAAATTTTYTTTATTATGATTTGTTTTTTTCTTTTATTTTTTGGGTTGTTTTTTGTTTGTTTTTTTTTATAAATTTTGTTAGCTTTTTTCTTTGTTTTTCTGGTGCTCTTCGACTGTATTAATTTTGGTTTATTAGTATAATAAGTATATTTGATTTCCAATCAAATGGTCATTAAACTATGCTATTTTAGTTTATGTAAAATGTCTAATTTGTAATTAGAAGAATTTTTAGCAACTTTCTAGTTTTTGTTTTTTATAGTACTAATCACAAAGATATTGGTAGTATTTATTTAATTTTTGGTTTATGAGCTGGTATAGTTGGTTCTGCTCTTTCTATAATTATTCGTATCGAGTTAAGTAAGCCTGGTATGTTTATTGGAGATGGTCAATTATATAATTCTATTTTAACTGCTCATGCTATTTTGATAATTTTTTTTATGGTTATACCTAGGATGATTGGTGGTTTTGGTAATTGGATGGTTCCTTTAATATTAGGTGCACCTGATATGAGTTTTCCTCGATTAAATAATATTAGTTTTTGATTATTACCTGCTTCTATTTTTTTGGTTTTTTTGGCTTGTTTTGTTGATAATGGTTTAGGTACTAGTTGAACTATTTATCCCCCTTTATCTACTTCAGGACATCCTGGTTCTAGTGTTGATTTGGCTATTTTTAGTTTACATCTTTCTGGTATTAGTTCTATTTTGGGTGGTATTAATTTTATGTGTACTGTTAAAAATTTACGTTCTAGTTCTGTTTCTCTCAATAATATGAGTTTATTTATTTGAACTATTTTTGTTACTGTTTTTTTATTGGTTTTGTCTTTACCTGTTTTAGCTGGTGCTATTACTATGTTGTTAATTGATCGTAATTTTAATGGTTCTTTTTTTGATCCTAGTTTTGGTGGTAATCCTTTGATTTATCAGCATTTGTTTTGGTTTTTTGGTCATCCAGAAGTTTATATTTTAATTTTACCTGCTTTCGGTATTATTAGTCAATGTACTTTGTATTTGACTGGTAAAAAAGAAGTTTTTGGTTATTTGGGTATGGTTTATGCTATTTTGAGTATTGGTTTAATTGGTTGTGTAGTTTGAGCTCATCACATGTATACTGTTGGTATAGATTTTGATTCTCGTGCTTATTTTACTGCTGCTACTATAGTGATTGCTGTTCCTACTGGTGTAAAAGTTTTTAGATGGTTAGCTACTTTTTTTGGTACTGTTATAGTTTATCAACCTTTATTATTTTGAGTTATAGGTTTTATTTTTTTATTTACTATTGGTGGTTTAACTGGTGTTATATTATCTAATTCTAGAATTGACATTATTTTACATGATACTTATTATGTAGTGTCTCATTTTCATTACGTTTTAAGTCTTGGTGCTGTTTTTGGTTTGTTTGCAGGTGTTACTTTGTGATGATCTTTTATTACTGGTTTTGTTTTGAATAAAATTTATATGTATTCTGTTTTTTTTTTATTTTTTATTGGAGTTAATATGACTTTTTTTCCTTTACATTTTGCTGGTTTACATGGTTTCCCACGAAAATATGTAGACTATCCAGATGTTTATTCTTTCTGAAATGTTTTATCTTCTTTTGGTTCTCTTATTAGTATTTTTTCTCTTTTTTTTTTTGTTTTTGTTTTATTAGAATCTTTCATTAGTTATCGTGTTTTAGTTGTTGATTACTTTAATGGTGTTAGACCTGAAAATGCTAATTTAGGTTATAATTTTTACCATAGTTTCCAAGATGGGGTTTATTTGAGAGTGCCTCATAATTAATTGTTTTTATTTTTTATTGGTATTTTTTTYCTTTTTTATAAATTTCGACGTTTTATTTTTGTTATTATTTCTTTTGAATTTTTAATAATGGGAGTTTTTTATTTGTTTTCTTTTTTTTTTGGTTTTTTTTCTTTTTTTTACTTTTTATGTTTTAGTGTTTTTTGTAGTCTTATAGGTGTTGTTTTAATAGTTTATTTTATTAAGTTCTATGGTTGTGATTATGTTTTTTTTTAAAATCACTTNNTATCAAACCCCAATTGAGTGGTTAGCTTAAGTTTAAAGCACCGGATTTTTAATCCGGGGATTAATCTGCTTAAAACTGTTTTTATTTTGATTTGAAATCAAAATTTGGANTTTTCCGCAGTTTTTGTCTTTATTTTTGATTTTTTTTTGTTGTTTTTTGTTTTTGTTTTTTGTTTTTGTTTTTTGTTTTGTTTTTGTTTTTTGTTCCTTTTTTTAAGTTTTCTTTTTTTTTTTTTGATTTTGGTTTTATTGTTTTTAAATTTAATTTTTATTTAAATAGTATTATTTTTTCTTTTGTTTTGATTTTGATTTCTGTTAGTGTTTTTTTTTATAGTCTTTATTATCTTAATATGGAAATTAATTTTTTTTATTATTTTTTTGTTTTRCTTGTTTTTATTTGTAGTATATTTTTTTTGGTTTTTTGTGATAGTGTTTTTTTTGTTTTGCTTGGTTGAGATTTGTTAGGTATTTCTAGTTTTTTTTTAGTTYTWTTTTATAATAATTGAGATAGTTGTAGTGGTTCTATGAATACTGTTTTAACCAATCGTATGGGTGATTTTTTTATTTTTGTTTTTTTTTCTTTGTCTTTTTTTACTTTTTTTAATTTTTTTAGTTTTTCCTATTTTTGTTTTTATTCTTCTTTTTTTCTTATTTTGGCTGCTTTTACTAAGAGTGCTCAGTTTCCTTTTGGTGGTTGATTACCTAAGGCAATGAGTGCTCCTACTCCTGTTAGTTCTTTAGTACATAGTAGTACTCTTGTCACTGCTGGTATTGTTTTGATGATTAAATTTAATGTTATTATTATGAGTTCTTTTCTTTTAAAGTTGGTTCTTATTTCTGGTGTTTTTACTATGTTTTTTTCTAGTTTTTGTGCTTTGTATGAGAATGATTTAAAGAAGGTTGTTGCTCTTAGTACTTTGTCTCAAATGGGTCTTTCAATGGTTTCTTTTGGTTTTGGTTTAAGTTTTCTTTGTTATGTTCATTTATTAAGTCATGCTATTTTTAAGAGTTGTCTTTTCATACAGATTGGTTATTTGATTCATTGTTCTTTTGGTCAACAGGATGGTCGTGGTTATTCTTTTGGTAATTTGCCTTATTTTGTTCAGCTTCAGATTTTAATTACTCTTTTTTGTTTGTGTGGTTTGTTTTTTTTAAGTGGTTCTGTTAGTAAAGATTATATTCTTGTTTWTTTTTTTTCTARTTATTTTATGTTTTTTTTTTCTTTTTTTTTTTTTATTTCTGTTTTTATTWCTTTTTTATATAGTTATCGCATTTGAAGTAGTCTTTTTTTAACTTTTTTTAATTCTTTATATTATAGTTGTAGTAGTTTTTTRTTTTTTTTTATTAGTATTCCTTTGGTTTTTTTTTCTTTGTTTTTTATTTGGTGATTGAATCTTAATTTTTTTAGAATTCCTGTTGTTTTTGTTTATATTGATTTTTATTTTTTTTTTTTTTTTATTTTATTGTTTTTTTTCTTTTATTTTATTGTTTTTAAGTTTTTRTCTTTTTCTTTTTATTGTTTTTTGATGGWTTATTTTCCTATTTTATTTACTCGTTTTTTTYATGATTTTAAGTTTTTTGATTTGTTTTTGAATAAGTTAAATYTTACTTTTTTTTCTTTTTTTTCTTTTTCTAGTTTTATTTCTATATTTTCTTATTTTAATAAGTTTAATTTTTTRGTTGTTTTTATTTTTCTTATTTTTGTTGTTTTTTAGATATCTAATTTATTTTTTTAGTTTTTTAAAGTTTTTTTTTTTGTTGATTTTTTTTTTTTTTTATGATTTTTTTTTTTTGYTTTTTTCTTTTGCTTTTTGTTTTTTTTGTTTTAGTTTTTTTTGTTGGTCTGGTAATTTTTTTTTAATTGATTCTTATTTTTATGTTGCTGTTTGTTTTATGTCTGTTTTTATTTTTTCTTTGGTTTTGGTTTCTGAACGTCATCGTGTTATTGTTTTTTTTTCTAAKGTTCTTTTAGTTATTTCTTTTTTTTTTTTTTTTTCTTATAGTGTTTTTTATCTATATGTTTTTTTTGAACTTTCTATGGTTCCTATTATTATTTTAATTCTTGGTTATGGTTATCAGATTGAGAAGGTTAATTCTTTTTTTTATCTTGTGTTTTATGCTACTTTTTGTAGTGTTCCTTTTCTTTTTGTTTATTTTAGTTTGGATTTTTTTTTTGTTGTTCCTTATTTTGATTGTTTTATTTCTTGGGAGATGGTTTTTATTATTAGTTTGGCTTTTATAATGAAATTTCCTGTTTTTTTTTTACATCTTTGGTTGCCTAAAGCTCATGTTGAAGCTCCCACTTCTGCTAGTATTTTATTAGCTGGTTTGTTGTTGAAGTTTGGTACTGTTGGGTTTGTTCGTATTATAAAGAGTCTTAGTTATTGTCATATTAATTATTGATTTTTTTTTTCGGTTTTAGGTATGTTTATTTCTTGTTTTGTTTGTGTTTTTCAGAGTGATTTTAAGTCTTTAGCTGCTTATTCTTCTGTTGTTCATATGAATTTTTTGTTGTTTTTTCTTTTGTTTTTTGGTTTATATTCCAAAACTGGTAGTTTTTTAATAATGGTTTCTCACGGATACACTTCTTCTGTTATGTTTTATTTCATTGGTGAGTTTTATCGTTCTTTAGGTAGTCGAATGATTTATTTTTTGAACAGTTTTATGTCTTCTAGTTTTATTTTTTCTTTTTTAATTTCTTTGGTTTTTTTATCTAATTGTGGTATACCTCCTTCTATTTCTTTTTTTTCTGAGTTTTTTTYTTTTTCTGGTTTTTTTTCTTTGTTTTATAATGTTTTTTTTTTRGTTTTTTTTTATTTTTTTGTTTCTTTTTATTATTGTGTTTATATTATTGTTATTTCTTTTTTAGGTAAGAAGTTTTTTTTTTTTAAGAGTTGATTTTTTTTTTGGTCTCTTCCTTTAATTTTTTTTTGTTTTAATGTGTTTGGTTTTTTTTTATTTTTTTAATAGATTTAAGTTAAGTTAAACTATTAGTCTTCAAAACTAAAAATTTTATCTATAAGGTATTTAGTAGGAATTTTCTATATCCAATTGCGGTTTGGAAGTTTTTTTACCTTAACAAATTTTAGGCGAGTCTTCTAAACTTGTTTTGGGGTTTCCCGTTTGTTTTTTAAGTTTTTTCATAATTTCCATGTTTTGAGTTTTTCTTCTTATCCTTTTTTTATGTTTATTTCTTTAAGTTCTCTTTTTTCTTCTTTTGTTGTTTTTTTCAAGTTTGGTATTTTTTYTTTTCTTTTTTTTTCTTTTTTTTCTTTTTTATTTCTTATTTTTTGTTGGTTTAWGGATATTTGTATAGAGGGTCTTTGTGGTTATCATAATTTTTATGTTATAGATGGTTTTAAGTTTGGTTTTGTTTTGTTTATTTTTAGTGAATTTATATTTTTTTTTAGTGTTTTTTGGTTTTATTTTGATTCTGCTTTAGTTCCTGCTCACGAAATTGGTTGTGGTTGGGGATTTTTTGGTTTGGATAAGATTAATCCTTTTGGAGTTCCTCTTTTAAATACTGTTATTCTTCTTAGAAGTGGTGTTACTGTTACTTGGTCTCATTATTGTCTTTTGAATAATTTTTATTGTTTAGATGGTTTGATTTTAACTATTCTTCTTTCTTTTATTTTTATTTTGGTTCAGTTTTTTGAGTATAAGAGTTCTAGTTTTTCTATCTCTGATGGTGTTTATGGTAGTATTTTTTATTTTTCTACTGGTTTTCATGGTTTTCATGTTATTCTAGGTGCTGTTTTCCTCACTTACAATCTTTTTCGTTTTTTATTATATCATTTTAATTATTCTCATCATTTGGGTTATGAGTTTTCTATTTTGTATTGGCATTTTGTAGATGTTGTTTGGTTATTTTTATTTGTTTTTGTTTATTGGTGAGGTTATTAGGTTTTATTTTTACTTTTTGGATTTTTTTAATTTTTTTGATTTTTTTCTTTTTGTTTTTRTTTTGCAGTTTATTTTTTGTCAAAAAGATAGATTAATTAATGTTTTTTTTAATAAGTTTTTTTCTTTTTTAGTTGGTGTTTTTTCTTATAATTCTTCTTGTTTTATTAGATATATTTTTTCTTCTTTTATTTTTGTTTTTTTGTTGACTTGTTGTTTTGGAGGTTATTTTAGTTATTCTTTTTGTCCTTTGGGTATTATTGAGTTTACTTTTTTTTTTTCTTTTGTTTCTTGATTTTCTACTTTTTTGTTTTTGATTTCTAGTCAGAAATTTTCTGTTTATATGAAGAAGTCTGGTGATGGTTTTTTTAAGACTTTTTTTTTGTTATTTGTTGAGATTATTAGTGAGTTTAGTCGTCCTATTGCTTTAAGTGTTCGTTTGTTTGCTAATATTATAGTTGGTCATGTTATTAGTGCTTGTTTTTATGTTTTTTTTGAGTGTGTTTTTGGTTTTTCTTTTTTAATTGTTTTTGCTATTGTTTTTGAGTGTTTTGTTTTTATTTTGCAGAGTTATATTTTTTCTCGTTTAATTTACTTATATATTAACGAGTAGCTTTTTAGTTTATTTAAAATTTTTACTTGTGGTGTAAAAGAAATTTGAGCTTTGTAAGTTAGTTTAAGTAGAATTTTTGTTTTTGGTACAAATGGTTATCTTACATTGAGGATTATTTTAATTTAGAATATTTAGCTGTTAACTAAAAGGTTTATCTTCATAAGAGTTTAGTTTATATTTAAAATATTAAATTGTAAATTTAAAGTTTTTTGCTCTTGCAGTAATTAGTTTAATTAAAATATAACATTTGGATTGTTAAGTTTTTTTACTGATTTTTCTTTTATTTTTTTGTTATTTTTGTTTTTTTTTTAAATTGTTTTATTTGTAATATTGTTTTTTGATGGAGTATTTTTTTTTTAATGACTCTTGTTTTTGTTTTTTTAAATTTTAATAATTCTTATTCTTCTATTAAYTATTTTATTTTTCAGGAGTTTCTTGGTTTGCTTTTTGTTTTTTTTTCTTTTGGTATTYTTCAATTTTTTATTATTTTATTAAAAGTTGGTGTTTCTCCTTTTCATTTTTGGTGTTTAAATATTTTTAATGGTCTTAGAGGTTTTAATACTTTTTGATTTCTTACTTTTCAGAAGTTACCTTACTTTCCTGTTTTTTCTTTTATTTTTGATTATAGTTTTTTTTTTTTTCTTGTTTTTGGTATTATTTTTTGTTATTTTAATCTTTTTTTTTGTAAGTCTTTTAAGAGCATAGTTTTTATTTCTTCTGTTGAGTCTTTTAATTGGTTGTTAATTTCTCTTTTCTCTTCTTTGTTTTCTGGTTTTTTTTTGTTTCTTTACTATGTTTTTGTTATGTTTTTTTTGTTGGATTATAGTTCTACTAAAGGTTATGATTTTTATAATTGGGAATTGGTTTTTCTTTTTATAAATTTTCCTATGACTATTACTTTTTTTATTAAAATTTTTTCTATTATTTTTTTTTTTAATATTAGTTCTTTTTATCTGTTGTTTGTTTTATTTTTAATGGTCTTTTCTGTTTTTGGTTTTGGTTTTTGGTTTTTTAATGTTGGTTTGAAATTTAGTTATTATGGTTTTTATAATTTTAGTTTTTTTTATTTTKTTTTTTTTYCTTTGATGTTTTTTTGTCTTTTTTAAAAGAGTTTTAGTTTATATAGAATTTATCACTTACAATGATGGGGTTTAAACTCTTACCAATTTAGTAAAATTTTATTATATTGCTTTGATATGGCAAAGTTCTTTTTGATTTGGTATTTTTTGTTTTGTTTTTAGTGGCTCTTTTTTCTTTTTTATTTGYTTTTTTTTTTTATTTRTTTGTTTGTTTTGCTTCTTTTTTTGATTTTTATTTTTGTAAGTCTTCTTCTTTTGAGAGTGGTTTTATGAGTGTTGGTTTAATTCAGAATTCTTTTAGAATTCACTTTTTTGTTATTATAATCATGTTTGTTGTTTTTGATTTGGAGATTGTTATTTTTATTGGTATTCTTATTTCTGATTTAAATTCTTTTGTTTGTTTTTTTTTTTTGTTTTTTTTTTTGTTYTTGTTTTTTTATWTGGAGTGGTATTATGGTAAGCTTGTTTGAAATTTTTAATAKTAAAAAACTTTATTATAATTTAGTATATCTCGTTGTCGTTGAGAAGGTTTTAAGTTTTATCTTATTATTATATTTTTTTTTTTTCTTGTTTTTAGTATCAAAAACCGATTGGGGTTTTGATATATTATATATTATATATTATAAAAATAATATAAATATAATATATTTATTAATTATATTTATATATAAATAATTATATTTATATATATAAATAATTATATTTATATTATTTTTATTATGTATGTATGTATATTTATGTTGATATTAATTAGTTAATATCATATCCTTTTTTTAGGATAATTGTTTGATGGAGATTTTATTAATTAGGTAGACTTGTTTAATTTAAGCTGGTAAACTTTGAACTTTTTNNGGTTTTTAAAGTTTCAGGAAAACAAGTCTACCTAATTAATGGTTTTATTTTAATTGAAATTATATGTCTATAAGTTCGATTAAAATAAAATTTTGTAGTATNNNNNNNNNNNNNNNNNNNNNNNNNNNNNNNNNNNNNNNN
>Thailand_Human_S20_14
GTCGTTTATTTTTCGATTTTTTTATTTATGATTTTGTTGGTTTTTTTTGTTGTTTTTTTTGTTATACAGAGTATTGCTTTTATTACTTTATATGAGCGTCATTTGTTGGGTCTTAGTCAATCTCGACTTGGTCCTACRAAGGTAGGTTTTTTTGGTGTTTTRCAGGCTATTGTAGATGGRGTTAAGCTTCTAAGTAAAGAACAATTTTTRCCTTATAATTCTTCTTATTTTTTTTTTTTATTTGTTCCTTYTGTTTCTTTTTGTTTGATATATTTAGAGTGRTTTGTTCTTCCTTTTTTTTTTGATTTTTTTACTTTYAATTATTCTGTTTTGTTTTTTCTTTGTTTGGTTGGTTTTTCTGTTTATACTACTTTAATTTCTGGAATTGTTTCTAAGTCTAAGTATTCTATAATTGGTTCTATTCGTGCTAGTAGTCAGAGTATTTCTTATGAGATTTCTTTTACTTTTTTTGTTTTTTGTGTTGTTCTTCATGTTGGTGTTTTTAGTTTTTTTAGTTTTTTTAGTYTTAGTATARTTGTTCTTTTTTTTCCTTTTCTTATTATGATTATTGGTGAGCTTAATCGTGCTCCTTTTGATTTTTCTGAGGGTGAGAGTGAACTTGTTAGTGGTTATAATATTGAATATTCTAGTGTTGCTTTTGTTCTTTTGTTTTTGAGYGAGTATGGTGTKTTGATTTTTTTTTGTGTTCTTTTTTCTTTTTTATTTTTTGGTGGTTCTGTTTTTATGTCTTTTKTTATTTTTTCTYTTTTGATTTTTATTCGTAGTTCTTTYCCTCGTTATCGTTATGATATGATGATAGGTTTTTTTTGATTTATTATGTTACCTATTTCTATGATTTTGTTTTTRTTTTTTTGTTTGTTATTTTTTTAGGGATTTAGTTTATATTAAAATGTTTGTTTTGCRTACAAAAGAATTTTTTCTCTGRATTTTTTTTYTTAGTTTATAGATTTGATTATGGTCATTGTAATGATAAAATGGTGTTATATAATTTTTAATCACTTGAGTGGACAATGTTTTTCTATCCCGGCAATGTATTGCTTGTATAAACTCAGTACCAGAATAATCGGATAGACTGAGTAAGCTTATACCCTAAATGTGTTTTGGCCATGGTTTTTTTTTTGATTTTTTTACAACTGTTTAGTGCAATGTGCAGTTTTTTTTTGTTGTTTTATCTTGGTCAATAAGATTAGACAAATGACCTGGATTAGTACCCAGTTAATCTAAATTTAAAAGTTGCAGGAGTAAAGTAATATTTAAACTGTAATAATATTGGCGGATTTTTTAATTATCTTTGGAGGTTGAGCTGTAATTGAGAACCCTCATTATCAGCTTTGATTTTTGTCGCATGTATGATCGTTTATGTCCTTCTTAAAGAGGTGCATTAAAGATTATTTGGTGTTYAATCAATGATATCTATTAAAACAGATAAATACCTGGTATATATCAAAGTTTTCGTTTGACCTACAATATCTTATGTTTCGGATAAGGAGGAGAGATTYTYCTTTGAAGTTGTAAAAGACAGTAAATGCTTTTTAATGTAGCATTGAAGTATTTAGAGAAATCGTACAAATCATCCATCAATTGCCCACAGGGGAGTAAGTTGTAGTAAAGTAGGTGTAGGGGAATCTGTACCTAGTTTAAGTTGGTTATATTTTAATAATTTGGTTTTTTTCCAAGTGTTTTTTCCTTCTTTAATAAGTTAGTATATTTTAGTACATTGGGTTCATATCCTAAAGGAGAATTTTCACTTATTTTTTATTGTTTTTTTTATTTAATTTTTTCTTTTTTAAGGGGGTACTTTTAAGGTTTTTGGGAGTTATTAGTATAATAAGTATTTTTAATTGCAAATTAAAAGGTTAATAGCTTTTTTTATTCTTTTAAGTTTTTAAATGTTCCTGTTAGTTTTTCTTTATCTGTTTTTTGRAATTTTGGTAGTATTTTGGGTATGGTTCTTTTTTTTCAGATTTTTAGTGGTTTATTTTTATCTTTTTATTATGTTGCTGATGGTTTTAATTCTTTTTCTAGTGTTCAGTATATYATAAGTGATGTTAATTTTGGTTGGGTTTTTCGTATTTTRCATTTTAAYGGTGCTAGTTTATTTTTTTTTTTTTTATATTTGCATTTTTTTAAGGGTCTTTTTTTTTGTAGTTATCGTTTGTCTGGTACTTGAATTATTGGTTTAACTATTTTTTTTTTTGTTATAATGGAGGCTTTTATAGGTTATGTTTTAGTTTGRGCTCAGATGAGTTTTTGRGCTTCTGTTGTTATTACTAGTCTTTTAAGTGTTATTCCTTAYTTTGGTTTTTCTATTGTTTATTGRATTTGGAGTGGTTTTTCTGTTGTTAATTCTACTCTTAAGTTTTTTTTTGTTATTCATTTTTTAATGCCTTGATTGGTTTTTCTTTTAGTTTTTGTTCATTTGTTTTTTTTACATTCTACTGGTAGGACTTCTGTTTTATATTGTCATGGTGATTATGATAAAATTAGTTTTTTTCCTTATTATTTTTATWAAGATTCTTATAATTTGGTTGTTTTTTTTCTTTTTTTTATTTTTTCTTTTTTTTTTCCTTTTTTACTTGGTGATCCTGAAATGTTTGTTGAGTCTGATCCAATGGTTAGACCTGTRCATATTGTTCCTGAGTGATATTTYTTRTTTGCTTATGCTATTTTGCGTGCTATCCCTAATAAAGTTTTAGGTGTTTTTTTTCTTGTTTTTAGTATTTTTATTTTTTATTTTTATGTTTTTTTTAATAATTATTATAGTGTTCTTGATAATTTGAATTTTTTTTTAGTTGTTTTTTTTATTTTGGTTTCTGTTTTTTTAAGTTGATTAGGTCAGTGTCATGTTGAATATCCTTTTATTGRTTTGAGAGTTGTTTTTTCTTTTTTGTATTTTTTTTTTGCTTTTTTAATTGTTTTCTCTCGATTTTTRACTAAATTTATTTTTTCTTAGTAAACTTAGTATAATTTATTATATTGGATTTAGGATCCTGGGATTTTTGTTTACTTTTAATTATTTCCAAGGTTACATGATAGGTTTTTCTAATAATTATCTTTGTAKATACATGGATTGGTTTCATAATTTTAATTGTAGTTTATTATTTGGTGTTTTATTTTTTGTTTTTATAGTTATTGTTAATCTTTTTGTTAATTCTTATTATTTTAAGAGTCATAATATTGARTATCARTTTGGTGAGTTTTTATGTAGTTTGTTACCTTTATTTATTTTGGTTTTTCAAATGTTTCCTTCTTTATCTTTGTTGTATTTTAGTGGTTTGTCTTATTTAGATAGTAGTTTAACTGTTAAAGTTGTTGGTCATCAATGGTATTGAAGTTATGATTATAGGGATATCGGTATTGAATTTGATTCTTATATGAAGTCTATTGATTCTTTATTGATTGGTGAGCCTCGTTTATTAGAAGTTGATAATCGTTGTGTYGTTCCTTGTGATACTAATRTTCGATTTTGTATTACATCGGCTGATGTTATTCACTCTTGATCTCTTCCTTCTTTTTGTATTAAACTTGATGCTATGAGTGGTATTTTAAGTACTGTTACTTGTAGTTTTCCTATGGTTGGTGTTTTTTATGGTCAGTGTTCTGAGATTTGTGGTGCTAATCATAGTTTTATRCCTATTTGTTTGGAGGTTTCTTTGTTGGAAAATTTTAAAGATTGATGTTATTTAATGTCTAGTTAATTTTGAGGTATTAGTATATTTTAGTATTATTCTTTTTCGAGGAGTCGGATTTATACCTTTATTGAATTAGCATAATTTAATGTATTTGTTTTAAGCGCAAAAGATTTTATTCAATTTTACTCTTTTAGTTTATAAAAAATATGACTTTGAAGCAGTTAAGAATCRTAGAGTATATTTTTTWTTTATATATATATTAGTATTGCATACTATGTTAGGATATTTTCAAAGATTTTGATAAATAGAARCAAAGTGTTTAAGGTGTRGTTTTTTTTTTTGTTACAAAAATAATTTTACTRCTCTTAGTGTTGATACATCGAACTTTGTGATATCTGTTTTTAATTTTTATATTAGAAAATTATATATTGTTTTTTTTTTTTGTAGTTTTAATAATTTGWAGTTTTTTTGTTTYAAGTTTTATAACTTTACTACTTTTTTTTTTTTTTTTTTTTTTTAACTATAATTCTTTATAGTTTTTATTATCTAACAATTAGTAAATTAATAAATTATGTTTTTYTTTTTAATATAAATGAATTACTAATTATCTGGTCAAATGTTTATTAAAGACTTAGGATTTATATTAAATCTGTCTTCTGCCCTATGGTTTTTTTAAATGGCAGTCTTAGCGTGAGGACATTAAAGTAGCAAAATAATTTGTGCTTTTATTGGGTTCGAGTATGAATGAAGTTTTGGCTGGTGATATTTTTTTTTTTTTTTGAATTTAATATWCATCTAARAAGAGATGTTTATAATAAAACAAAGATAAGTCTTCGGAAATTTTATTTCTATTAAAAATTTTTTTTTTTAGTAATTTATCTAGGGAAGATTATTATATAATTTTTTTTTACTATTTTTAATTTAAAAAATTACTCCGGAGTTAACAGAAAAACATGCCTTATGTAGTTCTTATATTTTGGTAAGTTTTACATCGATGTTGTATCTTTATTAGCTGAAGAGGAGAAATTTCAGTTTTTTAGACTGTTCTTCTTTTAATAAATAAAACGTGATATTAGTTTAATTCATCGTGAGATAGAATTGTTTATCTTGTTTATTATTTTTTTTTATCGGGATTAGTACGAAAGGAATTTCACTATAATTTTAAATTTTTTRATCTTTTTTTTAATTTTTTTTGTTTATTTTTTTCTTGTCTTAGTTTTCTTGTTTTTGATCCTTTAAAGAGTGCTTTTTTTTTAGTTCTTTCTTTAATTTTTTTGGTTTTTTTTATTTCTTTTGGTTTTTATGTTTGGTTTTCTTATTTTATTTGTTTAATTTTTTTGAGTGGTATTTTTGTTATTATTGTTTATTTTTCTAGTTTTTCTAAATATATTTATKTTAATATTAATTTTTTTCTTGTTTTTTTTKTTTTCTTGTTTTTTTTTTTTTATTCTTTTTTTTTCTTTTTAGATCCTAGTTACTATAATTCTTTAAATTTTTTTTATTATGATTTGTTTTTTTCTTTTATTTTTTGGGTTKTTTTTTGTTTGTTTTTTTTTATAAATTTTATTAGTTTTTTTCTTTGTTTTTCTGGTGCTCTTCGACTRTATTAATTTTGGTTTATTAGTATAATRAGTATATTTGATTTCCAATCAAATGGTCATTAAACTATGCTATTTTAGTTTATGTAAAATGTCTAATTTGTAATTAGAAGAATTTTTAGCAACTTTCTAGTTTTTGTTTTTTATAGTACTAATCACAAAGATATTGGTAGTATTTATTTAATTTTTGGTTTATGAGCTGGTATAGTTGGTTCTGCTCTTTCTATAATTATTCGTATCGAGTTAAGTAARCCTGGTATGTTTATTGGAGATGGTCAATTATATAATTCTATTTTAACTGCTCATGCTATYTTGATAATTTTTTTTATGGTTATACCTAGSATGATTGGTGGTTTTGGTAATTGGATGGTTCCTTTAATATTAGGTGCACCTGATATRAGTTTTCCTCGATTAAATAATATTAGTTTTTGATTRTTACCTGCTTCTATTTTTTTGGTTTTTTTGGCTTGTTTTGTTGATAATGGTTTAGGTACTAGTTGAACTATTTATCCCCCTTTATCTACTTCAGGACATCCTGGTTCTAGTGTTGATTTGGCTATTTTTAGTTTACATCTTTCTGGTATTAGTTCTATTTTRGGTGGTATTAATTTTATGTGTACTGTTAAAAATTTACGTTCTAGTTCTGTTTCTCTYAATAATATGAGTTTATTTATYTGAACTATTTTTGTTACTGTTTTTTTATTGGTTTTGTCTTTACCTGTTTTAGCTGGTGCTATYACTATGTTGTTAATTGATCGTAATTTTAATGGTTCTTTTTTTGATCCTAGTTTTGGTGGTAATCCTTTGATTTATCAGCATTTGTTTTGGTTTTTTGGTCATCCAGAAGTTTATATTTTAATTTTACCTGCTTTYGGTATTATTAGTCAATGTACTTTGTATTTGACTGGTAAAAAAGAAGTTTTTGGTTATTTGGGTATGGTTTATGCTATTTTGAGTATTGGTTTAATTGGTTGTGTAGTTTGAGCTCATCACATGTATACTGTTGGTATAGATTTTGATTCTCGTGCTTATTTTACTGCTGCTACTATAGTGATTGCTGTTCCTACTGGTGTAAAAGTTTTTAGATGGTTAGCTACTTTTTTTGGTACTGTTATAGTTTATCAACCTTTRTTATTTTGAGTTATAGGTTTTATTTTTTTATTTACTATTGGTGGTTTRACTGGTGTTATATTATCTAATTCTAGAATTGAYATTATTTTACATGATACTTATTATGTAGTGTCTCATTTTCATTACGTTTTAAGTCTTGGTGCTGTTTTTGGTTTGTTTGCAGGTGTTACTTTGTGATGATCTTTTATTACTGGTTTTGTTTTRAATAAAATTTATATGTATTCTGTTTTTTTTTTATTTTTTATTGGAGTTAATATGACTTTTTTTCCTTTACATTTTGCTGGTTTACATGGTTTCCCACGAAAATATGTAGAYTATCCAGATGTCTATTCTTTCTGAAATGTTTTATCTTCTTTTGGTTCTCTTATTAGTATTTTTTCTCTTTTTTTTTTTGTTTTTGTTYTATTAGAATCTTTTATTAGTTATCGTGTTTTAGTTGTTGATTACTTTAATGGTGTTAGACCTGAAAATGCTAATTTAGGTTATAATTTTTATCATAGTTTCCAAGATGGGGTTTATTTGAGAGTGCCTCATAATTAATTGTTTTTATTTTTTATTGGAATTTTTTTTCTTTTTTATAAATTTCGACGTTTTATTTTTGTTATTATTTCTTTTGAATTTTTAATAATGGGAGTTTTTTATTTGTTTTCTTTTTTTTTTGGTTTTTTTTCTTTTTTTTACTTTTTATGTTTTTGTKTTTTTTGTWGTCTTATGGGTGTTGTTTTAATAGTTTATTTTATTAAGTTTTATGGTTGTGATTATGTTTTTTTTTAAAATCACTTANTATCAWACCCCAATCGAGTGGTTAGCTTAAGTTTAAAGCACCGGATTTTTAATCCGGGGATTAATCTGCTTAAAACTGTTTTTATTTTGATTTGAAATCAAAATTTGGATTTTTCCGCAGTTTTTGTCTTTRTTTTTGATTTTTTTTTGTTGTTTTTTGTTTTTGTTTTTTGTTTTTGTTTTTTGTTTTGTTTTTGTTTTTTGTTCCTTTTTTTAAGTTTTCTTTTTTTTTTTTTGATTTTGGTTTTATTGTTTTTAAATTTAATTTTTATTTAAATAGTATTATTTTTTCTTTTGTTTTGATTTTGATTTCTGTTAGTGTTTTTTTTTATAGTCTTTATTATCTTAATATGGAAATTAATTTTTTTTATTATTTTTTTGTTTTRCTTGTTTTTATTTGTAGTATATTTTTTTTGGTTTTTTGTGATAGTGTTTTTTTTGTTTTGCTTGGTTGAGATTTGTTAGGTATTTCTAGTTTTTTTTTAGTTTTWTTTTATAATAATTGRGATAGTTGTAGTGGTTCTATGAATACTGTYTTAACCAATCGTATGGGTGATTTTTTTATTTTTGTTTTTTTTTCTTTATCTTTTTTTACTTTTTTTAATTTTTTTAGTTTTTCTTATTTTTGTTTTTATTCTTCTTTTTTTCTTATTTTGGCTGCTTTTACCAAGAGTGCTCAGTTTCCTTTTGGTGGTTGATTACCTAAGGCAATGAGTGCTCCTACTCCTGTTAGTTCTTTAGTRCATAGTAGTACTCTTGTTACTGCTGGTATTGTTTTGATGATTAAATTTAATGTTATTATTATGAGTTCTTTTCTTTTRAAGTTGGTTCTTATTTCTGGTGTTTTTACTATGTTTTTTTCTAGTTTTTGTGCTTTRTATGAGAATGATTTAAAGAAGGTTGTTGCTCTTAGTACTTTGTCTCAAATGGGTCTTTCAATGGTTTCTTTTGGTTTTGGTTTAAGTTTTCTTTGTTATGTTCATTTATTAAGTCATGCTATTTTTAAGAGTTGTCTTTTYATACAGATTGGTTATTTRATTCATTGTTCTTTTGGTCAACAGGATGGTCGTGGTTATTCTTTTGGTAATTTACCTTATTTTATTCAGCTTCAGATTTTGATTACTCTTTTTTGTTTGTGTGGTTTGTTTTTTTTGAGTGGTTCTGTTAGCAAAGATTATATTCTTRYTTATTTTTTTTCTAATTATTTTATGTTTTTTTTTTCTTTTTTTTTTTTTATTTCTGTTTTTATTWCTTTTTTATATAGTTATCGYATTTGAAGTAGTCTTTTTTTAACTTTTTTTAATTCTTTATATTATAGTTGTAGTAGTTTTTTATTTTTTTTTATTAGTATTCCTTTGGTTTTTTTTTCTTTGTTTTTTATTTGGTGATTGAATCTTAATTTTTTTAGAATTCCTGTTGTTTTTGTTTATATTGATTTTTATTTTTTTTTTTTTTTTATTTTATTGTTTTTTTTYTTTTATTTTATTGTTTTTAAGTTTTTRTCTTTTTCTKTTTATTGTTTTTTGATRGATTATTTTCCTATTTTATTTACTCGTTTTTTTYATGATTTTAAGTTTTTTGATTTGTTTTTGAATAAGTTAAATTTTACTTTTTTTTCTTTTTTTTCTTTTTCTAGTTTTATTTCTATATYTTCTTATTTTAATAAGTTTAATTTTTTRGTTGTTTTTATTTTTCTTATTTTTGTTGTTTTTTAGATATCTAATTTATTTTTTTAGTTTTTTAAAGTTTTTTTTTTTGTTGATTTTTTTTTTTTTTTATGATTTTTTTTTTTTGCTTTTTTCTTTTGCTTTTTGTTTTTTTTGTTTTAGTTTTTTTTGTTKGTCTKGTAATTTTTTTTTAATTGATTCTTATTTTTATGTTGCTGTTTGTTTTATATCTGTTTTTATTTTTTCTTTGGTTTTGGTTTCTGAGCGTCATCGTGTTATTGTTTTTTTTTCTAAGGTTCTTTTAGTTATTTCTTTTTTTTTTTTTTTTTCTTATAGTGTTTTTTATTTGTATGTTTTTTTTGAGCTTTCTATGGTTCCTATTATTATTTTAATTCTTGGTTATGGTTATCAGATTGAGAAGGTTAATTCTTTTTTTTATCTTGTGTTTTAYGCTACTTTTTGTAGTGTTCCTTTTCTTTTTGTTTATTTTAGTTTGGATTTTTTTTTTGTTGTTCCTTATTTTGATTGTTTTATTTCTTGAGAGATGGTTTTTATTATTAGTTTGGCTTTTATAATGAAATTTCCTGTTTTTTTTTTACATCTTTGGTTGCCTAAAGCTCATGTTGAAGCTCCYACTTCTGCTAGTATTTTRTTAGCTGGTTTGTTRTTGAAGTTTGGTACTGTTGGKTTTGTTCGTATTATAAAGAGTCTTAGTTATTGTCATATTAATTATTGRTTTTTTTTTTCGGTTTTRGGTATGTTTATTTCTTGTTTTGTTTGTGTTTTTCAGAGTGATTTTAAGTCTTTAGCTGCTTATTCTTCTGTTGTTCATATGAATTTTTTGTTRTTTTTTCTTTTGTTTTTTGGTTTATATTCYAAAACTGGTAGTTTTTTAATAATGGTTTCTCAYGGATAYACTTCTTCTGTTATGTTTTATTTYATTGGTGAGTTTTATCGTTCTTTAGGTAGTCGAATGATTTATTTTTTRAAYAGTTTTATGTCTTCTAGTTTTATTTTTTCTTTTTTRATTTCTTTGGTTTTTTTATCTAATTGTGGTATACCTCCTTCTATTTCTTTTTTTTCTGAGTTTTTTTCTTTTTCTGGTTTTTTTTCTTTGTTTTATAATGTTTTTTTTTTAGTTTTTTTTTATTTTTTTGTTTCTTTTTATTATTGTGTTTATATTATTGTTATTTCTTTTTTAGGTAAGAAGTTTTTTTTTTTTAAGAGTTGATTTTTTTTTTNNNNNNNNCCTTTAATTTTTTTTTGCTTTAATGTKTTTGGTTTTTTTTTATTTTTTTAATAGATTTAAGTTAAGTTAAACTATTAGTCTTCAAAACTAAAAATTTTATCTATAAGGTATTTAGTAGGAATTTTCTATATCCAATTGCGGTTTGGAAGTTTTTTTACCTTAACAAATTTTAGGCGAGTCTTCTAAACTTGTTTTGGGTTTTCCCGTTTGTTTTTTAAGTTTTTTCATAATTTCCATGTTTTRAGYTTTTCTWCTTATCCTTTTTTTATGTTTATTTCTTTAAGTTCTCTTTTTTCTTCTTTTGTTGTTTTTTTTAAGTTTGGTATTTTTTYTTTTCTTTTTTTTTCTTTTTTTTCTTTTTTAKTTCTTATTTTTTGTTGGTTTAAAGATATTTGTATGGAGGGTCTTTGTGGTTATCATAATTTTTATGTTATAGATGGTTTTAAGTTTGGTTTTGTTTTGTTTATTTTTAGTGAATTTATRTTTTTTTTTAGTGTTTTTTGGTTTTATTTTGATTCTGCTTTRGTTCCTGCTCAYGARATTGGTTGTGGTTGGGGRTTTTTTGGTTTGGATAAGATTAATCCTTTTGGAGTYCCTCTTTTAAATACTGTTATTCTTCTTAGAAGTGGTGTTACTGTTACTTGGTCTCATTATTGTCTTYTGAATAATTTTTATTGTTTAGATGGTTTRATTTTRACTATTCTTCTTTCTTTTRTTTTTATTTTGGTTCAGTTTTTYGAGTATAAGAGTTCTAGTTTTTCTATCTCTGATGGTGTTTATGGTAGTATTTTTTATTTTTCTACTGGTTTTCATGGTTTTCATGTTATTCTAGGTGCTGTTTTYCTYACTTATAATCTTTTTCGTTTTTTATTATATCATTTTAATTATTCTCATCATTTAGGTTATGAGTTTTCTATTTTRTATTGGCATTTTGTAGATGTTGTTTGGTTATTTTTATTTGTTTTTGTTTATTGGTGAGGTTATTAGGTTTTATTTTTACTTTTTGGATTTTTTTAATTTTTTTGATTTTTTTCTTTTTGTTTTTRTTTTACAGTTTATTTTTTGTCAAAAGGATAGCTTAATTAATGTTTTTTTTAATAAGTTTTTTTCTTTTTTAGTTGGTGTTTTTTCTTATAATTCTTCTTGTTTYATTAGATATATTTTTTCTTCTTTTATTTTTGTTTTTTTGTTGATTTGTTGTTTTGGTGGTTATTTTAGTTATTCTTTTTGTCCTTTRGGTATTATTGAGTTTACTTTTTTTTTTTCTTTTGTTTCTTGATTTTCYACTTTTTTGTTTTTGATTTCTAGTCAGAARTTTTCTGTTTATATRAAGAAGTCTGGTGATGGTTTTTTTAAGACTTTTTTTTTGTTATTTGTTGAGATTATTAGTGAGTTTAGTCGCCCTATTGCTTTAAGTGTTCGTTTGTTTGCTAATATTATAGTTGGTCATGTTATTAGTGCTTGTTTTTATGTTTTTTTTGAGTGTGTTTTTGGTTTTTCTTTTTTAATTGTTTTTGCTATTGTTTTTGAGTGTTTTGTTTTTATTTTGCAGAGTTATATTTTTTCTCGTTTAATTTATTTATATATTAACGAGTAGCTTTTTAGTTTATTWAAAATTTTTACTTGTGGTGTAAAAGAAATTTGAGCTTTGTAAGTTAGTTTAAGTAGAATTTTTGTTTTTGGTACAAATGGTTATCTTACATTGAGGATTATTTTAATTTAGAATATTTAGCTGTTAACTAAAAGGTTTATCTTCATAAGAGTTTAGTTTATATTTAAAATATTAAATTGTAAATTTAAAGTTTTTTGCTCTTGCAGTAATTAGTTTAATTAAAATATAACATTTGGATTGTTAAGTTTTTTTACTGATTTTTCTTTTATTTTTTTGTTATTTTTGTTTTTTTTTTAAATTGTTTTATTTGTAATATTGTTTTTTGATGGAGTATTTTTTTTTTAATGACTCTTGTTTTTGTTTTTTTAAATTTTAATAATTCTTATTCTTCTATTAAYTATTTTATTTTTCAGGAGTTTCTTGGTTTGYTTTTTGTTTTTTTTTCTTTTGGTGTTTTTCAATTTTTTATTATTTTATTAAAAGTTKGTGTTTCCCCTTTTCATTTTTGGTGTTTAAATWTTTTTAMTGGTCTTAGAGGTTTTARTACTTTTTGATTTCTTACTTTTCAGAAGTTACCTTACTTTCCTGTTTTTTCTTTTATTTTTGATTATAGTTTTTTTTTTTTTCTTGTTTTTGGTATTWTTTTTTGTTATTTTAATCTTTTTTTTTGTAAGTCTTTTAAGAGCATAGTTTTTATTTCTTCTGTTGAGTCTTTTAATTGGTTRTTRATTTCTCTTTTCTCTTCTTTGTTTTCTGGTTTTTTTTTGTTTCTTTACTATGTTTTTGTTATGTTTTTTTTGTTRGATTATAGTTCTACTAAAGGTTATGATTTTTATAATTGGGARTTGGTTTTTCTTTTTATAAATTTTCCTATGACTATTACTTTTTTTATTAAAATTTTTTCTATTATTTTTTTTTTTAATATTAGTTCTTTTTATTTGTTGTTTGTTTTATTTTTAATRGTCTTTTCTGTTTTTGGTTTTTGTTTTTGGTTTTTTAATGTTGGTTTAAAATTTAGTTWTTATGGTTTTTATAATTTTAGTTTTTTTTATTTTGTTTTTTTTCCTTTGATGTTTTTTTGTCTTTTTTAAAAGAGTTTTAGTTTATATAGAATWTATCACTTACAATGATGGGGTTTAAACTCTTACCAATTTAGTAAAATTTTATTATATTGCTTTGATATGGCAAAGTTCTTTTTGATTTGGTATTTTTTGTTTTGTTTTTAGTAGCTCTTTTTTCTTTTTTATTTGTTTTTTTTTTTTATTTGTTTGTTTGTTTTGCTTCTTTTTTTGATTTTTATTTTTGTAAGTCTTCTTCTTTTGAGAGTGGTTTTATGAGTGTTGGTTTAATTCAGAATTCTTTTAGAATTCACTTTTTTGTTWTTATWATYATGTTTGTTGTTTTTGATTTGGAGATTGTTATTTTTATTGGTATTCTTATTTCTGATTTAAATTCTTTTGTTTGTTTTTTTTTTTTGTTTTTTTTTTTGTTCTTGTTTTTTTATATGGAGTGGTATTATGGTAAGCTTGTTTGGAATTTTTAATAGTAAAAAACTTTATTATAATTTAGTATATCTCGTTGTCGTTGAGAAGGTTTTAAGTTTTATCTTATTATTATATTTTTTTTTTTTCTTGTTTTTAGTATCAAAAGCCGATTGGGGTTTTGATATATTATATATTATATATTATAAAAATAATATAAATATAATATATTTATTAATTATATTTATATATAAATAATTATATTTATATATATAAATAATTATATTTATATTATTTTTATTATGTATANNNNNNNNTTTATGTTGATATTAATTAGTTAATATCATATCCTTTRTTTAGGATAATTRTTTGAKGRRRATTTTATTAATTAGGTARACTTGTTTMATTTAAGCTGRTAAACTTTGAACTTTGTTAAGTTTCAAAAGTTTCAGGAAAACAAGTYTACCTAATTAATGATTTTATTTTAATTTAAATTATATGTCTATRAGTTCRATTAAAATAAAATTTTGTAGTATNNNNNNNNNNNNNNNNNNNNNNNNNNNNNNNNNNNNNNNN
>Thailand_Human_S21_2
GTCGTTTATTTTTCGATTTTTTTATTTATGATTTTGTTGGTTTTTCTTGTTGTTTTTTTTGTTATACAGAGTATTGCTTTTATTACTTTATATGAGCGTCATTTGTTGGGTCTTAGTCAATCTCGACTTGGTCCTACAAAGGTAGGTTTTTTTGGTGTTTTACAGGCTATTGTAGATGGGGTTAAGCTTCTAAGTAAAGAACAATTTTTACCTTATAATTCTTCTTTTTTTTTTTTTTTATTTGTTCCTTCTGTTTCTTTTTGTTTGATATATTTAGAGTGATTTGTTCTTCCTTTTTTTTTTGATTTTTTTACTTTCAATTATTCTGTTTTGTTTTTTCTTTGTTTGGTTGGTTTTTCTGTTTATACTACTTTAATTTCTGGAATTGTTTCTAAGTCTAAATATTCTATAATTGGTTCTATTCGTGCTAGTAGTCAGAGTATTTCTTATGAGATTTCTTTTACTTTTTTTGTTTTCTGTGTTGTTCTTCATGTTGGTGTTTTTAGTTTTTTTAGTTTTTTTAGTCTTAGTATAATTGTTCTTTTTTTTCCTTTTCTTATTATGATTATTGGTGAGCTTAATCGTGCTCCTTTTGATTTTTCTGAGGGTGAGAGTGAACTTGTTAGTGGTTATAATATTGAATATTCTAGTGTTGCTTTTGTTCTTTTGTTTTTGAGCGAGTATGGTGTTTTGATTTTTTTTTGTGTTCTTTTTTCTTTTTTATTTTTTGGTGGTTCTGTTTTTATGTCTTTTTTCATTTTTTCTCTTTTGATTTTTATTCGTAGTTCTTTCCCTCGTTATCGTTATGATATGATGATAGGTTTTTTTTGATTTATTATGTTACCTATTTCTATGATTTTGTTTTTATTTTTTTGTTTGTTATTTTTTTAGGGATTTAGTTTATATTAAAATGTTTGTTTTGCATACAAAAGAATTTTTTCTCTGGATTTTTTTTTTTAGTTTATAGATTTGATTATGGTCATTGTAATGATAAAATGGTGTTATATAATTTTTAATCACTTGAGTGGACAATGTTTTTCTATCCCGGCAATGTATTGCTTGTATAAACTCAGTACCAGAATAATCGGATAGACTGAGTAAGCTTATACCCTAAATGTGTTTTGGCCATGGTTTTTTTTTTGATTTTTTTACAACTGTTTAGTGCAATGTGCAGTTTTTTTTTGTTGTTTTATCTTGGTCAATAAGATTAGACAAATGACCTGGATTAGTACCCAGTTAATCTAAATTTAAAAGTTGCAGGAGTAAAGTAATATTTAAACTGTAATAATATTGGCGGATTTTTTAATTATCTTTGGAGGTTGAGCTGTAATTGAGAACCCTCATTATCAGCTTTGATTTTTGTCGCATGTATGATCGTTTATGTCCTTCTTAAAGAGGTGCATTAAAGATTATTTGGTGTTTAATCAATGATATCTATTAAAACAGATAAATACCTGGTATATATCAAAGTTTTCGTTTGACCTACAATATCTTATGTTTCGGATAAGGGGGAGAGATTTTCCTTTGAAGTTGTAAAAGACAGTAAATGCTTTTTAATGTAGCATTGAAGTATTTAGAGAAATCGTACAAATCATCCATCAATTGCCCACAGGGGAGTAAGTTGTAGTAAAGTAGGTGTAGGGGAATCTGTACCTAGTTTAGGTTGGTTATATTTTAATAATTTGGTTTTTTTCCAAGTGTTTTTTCCTTCTTTAATAAGTTAGTATATTTTAGTACATTGGGTTCATATCCTAAAGGAGAATTTTCACTTATTTTTTATTGTTTTTTTTATTTAATTTTTTCTTTTTTAAGGGGGTATCTTTAAGGTTTTTGGGAGTTATTAGTATAAGAAGTATTTTTAATTGCAAATTAAAAGGTTAATAGCTTTTTTTATTCTTTTAAGTTTTTAAATGTCCCTGTTAGTTTTTCTTTATCTGTTTTTTGAAATTTTGGTAGTATTTTGGGTATGGTTCTTTTTTTTCAGATTTTTAGTGGTTTGTTTTTATCTTTTTATTATATTGCTGATGGTTTTAATTCTTTTTCTAGTGTTCAGTATATTATAAGTGATGTTAATTTTGGTTGGGTTTTTCGTATTTTGCATTTTAATGGTGCTAGTTTATTTTTTTTTTTTTTGTATTTGCATTTTTTTAAGGGTCTTTTTTTTTGTAGTTATCGTTTGTCTGGTACTTGAATTATTGGTTTAACTATTTTTTTTTTTGTTATAATGGAGGCTTTTATAGGTTATGTTTTAGTTTGAGCTCAGATGAGTTTTTGGGCTTCTGTTGTTATTACTAGTCTTTTAAGTGTTATTCCTTATTTTGGTTTTTCTATTGTTTATTGAATTTGGAGTGGTTTTTCTGTTGTTAATTCTACTCTTAAGTTTTTTTTTGTTATTCATTTTTTAATGCCTTGATTGGTTTTTCTTTTAGTTTTTGTTCATTTGTTTTTTTTACATTCTACTGGTAGGACTTCTGTTTTATATTGTCATGGTGATTATGATAAAATTAGTTTTTTTCCTTATTATTTTTATAAAGATTCTTATAATTTGGTTGTTTTTTTTCTTTTTTTTATTTTTTCTTTTTTTTTTCCTTTTTTACTTGGTGATCCTGAAATGTTTGTTGAGTCTGATCCAATGGTTAGACCTGTGCATATTGTTCCTGAGTGATATTTTTTGTTTGCTTATGCTATTTTGCGTGCTATCCCTAATAAAGTTTTAGGTGTTTTTTTTCTTGTTTTCAGTATTTTTATTTTTTATTTTTATGTTTTTTTTAATAATTATTATAGTGTTCTTGATAATTTGAATTTTTTTTTAGTTGTTTTTTTTATTTTGGTTTCTGTTTTTTTAAGTTGATTAGGTCAGTGTCATGTTGAATATCCTTTTATTGATTTGAGAGTTGTTTTTTCTTTTTTGTATTTTTTTTTTGCTTTTTTAATTGTTTTCTCTCGATTTTTAACTAAATTTATTTTTTCTTAGTAAACTTAGTATAATTTATTATATTGGATTTAGGATCCTGGGATTTTTGTTTACTTTTAATTATTTTCAAGGTTACATGATAGGTTTTTCTAATAATTATCTTTGTAGATATATGGATTGGTTTCATAATTTTAATTGTAGTCTGTTATTTGGTGTTTTATTTTTTGTTTTTATGGTTATTGTTAATCTTTTTGTTAATTCTTATTATTTTAAGAGTCATAATATTGAGTATCAGTTTGGTGAGTTTTTATGTAGTTTGTTACCTTTATTTATTTTGGTTTTTCAAATGTTTCCTTCTTTATCTTTGTTGTATTTTAGTGGTTTGTCTTATTTAGATAGTAGTTTAACTGTTAAAGTTGTTGGTCATCAATGGTATTGAAGTTATGATTATAGGGATATCGGTATTGAGTTTGATTCTTACATGAAGTCTATTGATTCTTTATTGATTGGTGAGCCTCGTTTATTAGAAGTTGATAATCGTTGTGTTGTTCCTTGTGATACTAATGTTCGATTTTGTATTACATCGGCTGATGTTATTCACTCTTGATCTCTTCCTTCTTTTTGTATTAAACTTGATGCTATGAGTGGTATTTTAAGTACTGTTACTTGTAGTTTTCCTATGGTTGGTGTTTTTTATGGTCAGTGTTCTGAGATTTGTGGTGCTAATCATAGTTTTATGCCTATTTGTTTGGAGGTTTCTTTGTTGGAAAATTTTAAAGATTGATGTTATTTAATGTCTAGTTAATTTTGAGGTATTAGTATATTTTAGTATTATTCTTTTTCGAGGAGTCGGATTTATACCTTTATTGAATTAGCATAATTTAATGTATTTGTTTTAAGCGCAAAAGATTTTATTCAATTTTACTCTTTTAGTTTATATAAAATATGACTTTGAAGCAGTTAAGAATCGTAGAGTATACTTTTTTTTTATATATATATTAGTATTGCATACTATGTTAGGATATTTTCAAAGATTTTGATAAATAGAAACAAAGTGTTTAAGGTGTGGTTTTTTTTTTTGTTACAAAAATAATTTTACTGCTCTTAGTGTTGATACATCGAACTTTGTGATATCTGTTTTTAATTTTTATATTAGAAAATTATATATTGTTTTTTTTTTTTGTAGTTTTAATAATTTGAAGTTTTTCTGTTTCAAGTTTTATAACTTTACTACTTTTYTTTTYTTTTTTTYTTTTTAATTATAATTCTTTATAGTTTTTATTATCTAGCAATTAGTAAATTAATAAATTATGTTTTTTTTTTTAATATAAATGAATTACTAATTATCTGGTCAAATGTTTATTAAAGACTTAGGATTTATATTAAATCTGTCTTCTGCCCTATGGTTTTTTTAAATGGCAGTCTTAGCGTGAGGACATTAAAGTAGCAAAATAATTTGTGCTTTTATTGGGTTCGAGTATGAATGAAGTTTTGGCTGGTGATATTTTTTTTTTTTTTTGAATTTAATATTCATCTAAGAAGAGATGTTTATAATAAAACAAAGATAAGTCTTCGGAAATTTTATTTCTATTAAAAATTTTTTTTTTTAGTAATTTATCTAGGGAAGATTATTATATAATTTTTTTTTACTATTTTTAATTTAAAAAATTACTCCGGAGTTAACAGAAAAACATGCCTTATGTAGTTCTTATATTTTGGTAAGTTTTACATCGATGTTGTATCTTTATTAGCTGAAGAGGAGAAATTTCAGTTTTTTAGACTGTTCTTCTTTTAATAAATAAAACGTGATATTAGTTTAATTCATCGTGAGATAGAATTGTTTATCTTGTTTATTATTTTTTTTTATCGGGATTAGTACGAAAGGAATTTCACTATAATTTTAAATTTTTTAATCTTTTTTTTAATTTTTTTTGTTTATTTTTTTCTTGTCTTAGTTTTCTTGTTTTTGATCCTTTAAAGAGTGCTTTTTTTTTGGTTCTTTCTTTAATTTTTTTGGTTTTTTTTATTTCTTTTGGTTTTTATGTTTGGTTTTCTTATTTTATTTGTTTGATTTTTTTGAGTGGTATTTTTGTTATTATTGTTTATTTTTCTAGTTTTTCTAAATATATTTATGTTAATATTAATTTTTTTCTTGTTYTTTTTGTTTTCTTGTTTTTTTTTTTTTATTCTTTTTTTTTCTTTTTAGATCCTAGTTACTATAATTCTTTAAATTTTTTTTATTATGATTTGTTTTTTTCTTTTATTTTTTGGGTTGTTTTTTGTTTGTTTTTTTTTATAAATTTTATTAGTTTTTTTCTTTGTTTTTCTGGTGCTCTTCGACTATATTAATTTTGGTTTATTAGTATAATGAGTATATTTGATTTCCAATCAAATGGTTATTAAACTATGCTATTTTAGTTTATGAAAAATGTCTAATTTGTAATTAGAAGAATTTTTAGCAACTTTCTGGTTTTTGTTTTTTATAGTACTAATCATAAAGATATTGGTAGTATTTATTTGATTTTTGGTTTATGGGCTGGTATAGTTGGTTCTGCTCTTTCTATAATTATTCGTATCGAGTTAAGTAAACCTGGTATGTTTATTGGAGATGGTCAATTATATAATTCTATTTTAACTGCTCATGCTATCTTGATAATTTTTTTTATGGTTATACCTAGCATGATTGGTGGTTTTGGTAATTGGATGGTTCCTTTAATATTAGGTGCACCTGATATAAGTTTTCCTCGATTAAATAATATTAGTTTTTGATTGTTGCCTGCTTCTATTTTTTTGGTTTTTTTGGCTTGTTTTGTTGATAATGGTTTGGGTACTAGTTGGACTATTTATCCTCCTTTATCTACTTCGGGTCATCCTGGTTCTAGTGTTGATTTGGCTATTTTTAGTTTACATCTTTCTGGTATTAGTTCTATTTTAGGTGGTATTAATTTTATGTGTACTGTTAAAAATTTACGTTCTAGTTCTGTTTCTCTTAATAATATGAGTTTATTTATTTGAACTATTTTTGTTACTGTTTTTTTATTGGTTTTGTCTTTACCTGTTTTAGCTGGTGCTATCACTATGTTGTTAATTGATCGTAATTTTAATGGTTCTTTTTTTGATCCTAGTTTTGGTGGTAATCCTTTGATTTATCAGCATTTGTTTTGGTTTTTTGGTCATCCAGAAGTTTATATTTTAATTTTACCTGCTTTTGGTATTATTAGTCAATGTACTTTGTATTTGACTGGTAAAAAAGAAGTTTTTGGTTATTTGGGTATGGTTTATGCTATTTTAAGTATTGGTTTAATTGGTTGTGTAGTTTGAGCTCACCACATGTATACTGTTGGTATAGATTTTGATTCTCGTGCTTATTTTACTGCTGCTACTATAGTGATTGCTGTTCCTACTGGTGTAAAAGTTTTTAGATGGTTAGCTACTTTTTTTGGTACTGTTATAGTTTATCAACCTTTGTTATTTTGAGTTATAGGTTTTATTTTTTTATTTACTATTGGTGGTTTGACTGGTGTTATATTATCTAATTCTAGAATTGATATTATTTTACATGATACTTATTATGTAGTGTCTCATTTTCATTACGTTTTAAGTCTTGGTGCTGTTTTTGGTTTGTTTGCAGGTGTTACTTTGTGATGATCTTTTATTACTGGTTTTGTTTTAAATAAAATTTATATGTATTCTGTTTTTTTTTTATTTTTTATTGGAGTTAATATGACTTTTTTTCCTTTACATTTTGCTGGTTTACATGGTTTCCCACGAAAATATGTAGATTATCCAGATGTTTATTCTTTCTGAAATGTTTTATCTTCTTTTGGTTCTCTTATTAGTATTTTTTCTCTTTTTTTTTTTGTTTTTGTTCTATTAGAATCTTTTATTAGTTATCGTGTTTTAGTTGTTGATTACTTTAATGGTGTTAGACCTGAAAATGCTAATTTAGGTTATAATTTTTATCATAGTTTCCAAGATGGGGTTTATTTGAGAGTGCCTCATAATTAATTGTTTTTATTTTTTATTGGTATTTTTTTTCTTTTTTACAAATTTCGACGTTTTATTTTTGTTATTATTTCTTTTGAATTTTTAATAATGGGAGTTTTTTATTTGTTTTCTTTTTTTTTTGGTTTTTTTTCTTTTTTTTATTTTTTATGTTTTAGTGTTTTTTGTAGTCTTATGGGTGTTGTTTTAATAGTTTATTTTATTAAGTTTTATGGTTGTGATTATGTTTTTTTTTAAAATCACATAATATCATACCCCAATCGAGTGGTTAGCTTAAGTTTAAAGCACCGGATTTTTAATCCGGGGATTAATCTGCTTAAAACTGTTTTTATTTTGATTTGAAATCAAAATTTGGATTTTTCCGCAGTTTTTGTCTTTATTTTTGATTTTTTTTTRTTGTTTTTTKTTTTTGTTTTTTGTTTTTKTTTTTTKTTTTKTTTTTGTTTTTTKTTCYTTTTTTTAAGTTTTCTTTTTTTTTTTTTGATTTTGGTTTTATTGTTTTTAAATTTAATTTTTATTTAAATAGTATTATTTTTTCTTTTGTTTTGATTTTGATTTCTGTTAGTGTTTTTTTTTATAGTCTTTATTATCTTAATATGGAAATTAATTTTTTTTATTATTTTTTTGTTTTACTTGTTTTTATTTGTAGTATATTTTTTTTGGTTTTTTGTGATAGTGTTTTTTTTGTTTTGCTTGGTTGAGATTTGTTAGGTATTTCTAGTTTTTTTTTGGTTCTTTTTTATAATAATTGGGATAGTTGTAGTGGTTCTATGAATACTGTCTTAACCAATCGTATGGGTGATTTTTTTATTTTTGTTTTTTTTTCTTTATCTTTTTTTACTTTTTTTAATTTTTTTAGTTTTTCTTATTTTTGTTTTTATTCTTCTTTTTTTCTTATTTTGGCTGCTTTTACCAAGAGTGCTCAGTTTCCTTTTGGTGGTTGATTACCTAAGGCAATGAGTGCTCCTACTCCTGTTAGTTCTTTAGTGCATAGTAGTACTCTTGTTACTGCTGGTATTGTTTTGATGATTAAATTTAATGTTATTATTATGAGTTCTTTTCTTTTGAAGTTGGTTCTTATTTCTGGTGTTTTTACTATGTTTTTTTCTAGTTTTTGTGCTTTATATGAGAATGATTTAAAGAAGGTTGTTGCTCTTAGTACTTTGTCTCAAATGGGTCTTTCTATGGTTTCTTTTGGTTTTGGTTTAAGTTTTCTTTGTTATGTTCATTTATTAAGTCATGCTATTTTTAAGAGTTGTCTTTTTATACAGATTGGTTATTTAATTCATTGTTCTTTCGGTCAACAGGATGGTCGTGGTTATTCTTTTGGTAATTTACCTTATTTTATTCAGCTTCAGATTTTGATTACTCTTTTTTGTTTGTGTGGTTTGTTTTTTTTGAGTGGTTCTGTTAGCAAAGATTATATTCTTGTTTATTTTTTTTCTAATTATTTTATGTTTTTTTTTTCTTTTTTTTTTTTTATTTCTGTTTTTATTACTTTTTTATATAGTTATCGTATTTGAAGTAGTCTTTTTTTAACTTTTTTTAATTCTTTATATTATAGCTGTAGTAGTTTTTTATTTTTTTTTAYTAGTATTCCTTTAGTTTTTTTTTCTTTGTTTTTTATTTGGTGGTTGAATCTTAATTTTTTTAGAATTCCTGTTGTTTTTGTTTATRTTGATTTTTATTTTTTTTTTTTTTTTATTTTATTKTTTTTTTTYTTTTATTTTATTGTTTTTAAGTTTTTATCTTTTTCTKTTTATTGTTTTTTGATAGATTATTTTCCTATTTTATTTACTCGTCTTTTTTATGATTTTAAGTTTTTTGATTTGTTTTTGAATAAGTTAAATTTTACTTTTTTTTCTTTTTTTTCTTTTTCTAGTTTTATTTCTATATCTTCTTATTTTAATAAGTTTAATTTTTTAGTTGTTTTYATTTTTCTTATTTTTATTGTTTTTTAGATATCTAATTTATTTTTTTAGTTTTTTRAAGTTTTTTTTTTTGTTGATTTTTTTTTTTTTTTATGATTTTTTTTTTTTGYTTTTTTYTTTTGYTTTTTGTTTTTTTTGTTTTWGTTTTTTTTGTTGGTCTGGTWATTTTTTTTTAATTGATTCTTATTTTTATGTTGCTGTTTGTTTTATATCTGTTTTTATTTTTTCTTTGGTTTTGGTTTCTGAGCGTCATCGTGTTATTGTTTTTTTTTCTAAGGTTCTTTTAATTATTTCTTTTTTTTTTTTTTTTTCTTATWGTGTTTTTTATTTGTWTGTTTTTTTTGAGCTTTCTATGGTTCCTATTATTATTTTAATTCTTGGTTATGGTTATCAGATTGAGAAGGTTAATTCTTTTTTTTATCTTGTTTTTTACGCTACTTTTTGTAGTGTTCCTTTTCTTTTTGTTTATTTTAGTTTGGATTTTTTTTTTGTTGTTCCTTATTTTGATTGTTTTATTTCTTGAGAGATGGTTTTTATTATTAGTTTGGCTTTTATAATGAAATTTCCTGTTTTTTTTTTACATCTTTGGTTGCCTAAAGCTCATGTTGAAGCTCCTACTTCTGCTAGTATTTTGTTAGCTGGTTTGTTATTGAAGTTTGGTACTGTTGGTTTTGTTCGTATTATAAAGAGTCTTAGTTATTGTCATATTAATTATTGGTTTTTTTTTTCAGTTTTGGGTATGTTTATTTCTTGTTTTGTTTGTGTTTTTCAGAGTGATTTTAAGTCTTTAGCTGCTTATTCTTCTGTTGTTCATATGAATTTTTTGTTGTTTTTTCTTTTGTTTTTTGGTTTATATTCTAAAACTGGTAGTTTTTTAATAATGGTTTCTCATGGATATACTTCTTCCGTTATGTTTTATTTTATTGGTGAGTTTTATCGTTCTTTAGGTAGTCGAATGATTTATTTTTTGAATAGTTTTATGTCTTCTAGTTTTATTTTTTCTTTTTTAATTTCTTTGGTTTTTTTATCTAATTGTGGTATACCTCCTTCTATTTCTTTTTTTTCTGAGTTTTTTTCTTTTTCTGGTTTTTTTTCTTTGTTTTATAATGTTTTTTTTTTRGTTTTTTTTTATTTTTTTGTTTCTTTTTATTATTGTGTTTATATTATTGTTATTTCTTTTTTAGGTAAGAAGTTTTTTTTTTTTAAGAGTTGATTTTTTTTTTGATCTCTCCCTTTAATTTTTTTTTGTTTTAATGTTTTTAGTTTTTTTTTRTTTTTTTAATAGATTTAAGTTAAGTTAAACTATTAGTCTTCAAAACTAAAAATTTTATCTATAAGGTATTTAGTAGGAATTTTCTATATCCAATTGCGGTTTGGAAGTTTTTTTACCTTAACAAATTTTAGGCGAGTCTTCTAAACTTGTTTTGGGTTTTCCCGTTTGTTTTTTAAGTTTTTTCATAATTTCCATGTTTTAAGCTTTTCTACTTATCCTTTTTTTATGTTTATTTCTTTAAGTTCTCTTTTTTCTTCTTTTGTTGTTTTTTTCAAGTTCGGTATTTTCTTTTTTCTTTTTTTTTCTTTTTTTTCTTTTTTATTTCTTATTTTTTGTTGGTTTAAAGATATTTGTATGGAGGGTCTTTGTGGTTATCATAATTTTTATGTTATAGATGGTTTTAAGTTTGGTTTTGTTTTGTTTATTTTTAGTGAATTTATGTTTTTTTTTGGTGTTTTTTGGTTTTATTTTGATTCTGCTTTGGTTCCTGCTCATGAGATTGGTTGTGGTTGGGGGTTTTTTGGTTTGGATAAGATTAATCCTTTTGGAGTCCCTCTTTTAAATACTGTTATTCTTCTTAGAAGTGGTGTTACTGTTACTTGGTCTCATTATTGTCTTCTTAATAATTTTTATTGTTTAGATGGTTTAATTTTGACTATTCTTCTTTCTTTTGTTTTTATTTTGGTTCAGTTTTTCGAGTATAAGAGTTCTAGTTTTTCTATCTCTGATGGTGTTTATGGTAGTATTTTTTATTTTTCTACTGGTTTTCATGGTTTTCATGTTATTCTGGGTGCTGTTTTTCTTACTTATAATCTTTTTCGTTTTTTATTTTATCATTTTAATTATTCTCATCATTTAGGTTATGAGTTTTCTATTTTATATTGGCATTTTGTAGATGTTGTTTGGTTATTTTTATTTGTTTTTGTTTATTGGTGAGGTTATTAGGTTTTATTTTTACTTTTTGGATTTTTTTAATTTTTTTGATTTTTTTCTTTTTGTTTTTGTTTTACAGTTTATTTTTTGTCAAAAGGATAGTTTAATTAATGTTTTTTTTAATAAGTTTTTTTCTTTTTTAGTTGGTGTTTTTTCTTATAATTCTTCTTGTTTCATTAGATATATTTTTTCTTCTTTTATTTTTGTTTTTTTGTTGATTTGTTGTTTTGGTGGTTATTTTAGTTATTCTTTTTGTCCTTTAGGTATTATTGAGTTTACTTTTTTTTTTTCTTTTGTTTCTTGATTTTCCACTTTTTTGTTTTTGATTTCTAGTCAGAAGTTTTCTGTTTATATAAAGAAGTCTGGTGATGGTTTTTTTAAGACTTTTTTTTTGTTATTTGTTGAGGTTATTAGTGAGTTTAGTCGCCCTATTGCTTTGAGTGTTCGTTTGTTTGCTAATATTATAGTTGGTCATGTTATTAGTGCTTGTTTTTATGTTTTTTTTGAGTGTGTTTTTGGTTTTTCTTTTTTAATTGTTTTTGCTATTGTTTTTGAGTGTTTTGTTTTTATTTTGCAGAGTTATATTTTTTCTCGTTTAATTTATTTATATATTAACGAGTAGCTTTTTAGTTTATTTAAAATTTTTACTTGTGGTGTAAAAGAAATTTGAGCTTTGTAAGTTAGTTTAAGTAGAATTTTTGTTTTTGGTGCAAATGGTTATCTTACATTGAGGATTATTTTAATTTAGAATATTTAGCTGTTAACTAAAAGGTTTATCTTCATAAGAGTTTAGTTTATATTTAAAATATTAAATTGTAAATTTAAAGTTTTTTGCTCTTGCAGTAATTAGTTTAATTAAAATATAACATTTGGATTGTTAAGTTTTTTTACTGATTTTTCTTTTATTTTTTTGTTATTWTTGTTTTTTTTTTRAATTGTTTTATTTGTAATATTGTTTTTTGATGGAGTATTTTTTTTTTAATGACTCTTGTTTTTGTTTTTTTAAATTTTAATAATTCTTATTCTTCTATTAATTATTTTATTTTTCAGGAGTTTCTTGGTTTGCTTTTTGTTTTTTTTTCTTTTGGTGTTCTTCAATTTTTTATTATTTTATTAAAAGTTGGTGTTTCCCCTTTTCATTTTTGGTGTTTAAATATTTTTAATGGTCTTAGAGGTTTTAGTACTTTTTGATTTCTTACTTTCCAGAAGTTACCCTATTTTCCTGTTTTTTCTTTTATTTTCGATTATAGTTTTTTTTTTTTTCTTGTTTTTGGTATTATTTTTTGTTATTTTAATCTTTTTTTTTGTAAATCTTTTAAGAGCATAGTTTTTATTTCTTCTGTTGAGTCTTTTAATTGGTTATTGATTTCTCTTTTTTCTTCTTTGTTTTCTGGTTTTTTTTTGTTTCTTTATTATGTTTTTGTTATGTTTTTTTTGTTGGATTATAGTTCTACTAAAGGTTATGATTTTTATAATTGGGAGTTGGTTTTTCTTTTTATAAATTTTCCTATGACCATTACTTTTTTTATTAAAATTTTTTCTATTATTTTTTTTTTTAATATTAGTTCTTTTTATTTGTTGTTTGTTTTATTTTTAATGGTCTTTTCTGTTTTTGGTTTTGGTTTTTGGTTTTTTAATGTTGGTTTAAAATTTAGTTATTATGGTTTTTATAATTTTAATTTTTTTTATTTTGTTTTTTTTCCTTTGATGTTTTTTTGTCTTTTTTAAAAGAGTTTTAGTTTATATAGAATATATCACTTACAATGATGGGGTTTAAACTCTTACCAATTTAGTAAAATTTTATTATATTGCTTTGATATGGCAAAGTTCTTTTTGATTTGGTATTTTTTGTTTTGTTTTTAGTAGCTCTTTTTTCTTTTTTGTTTGYTTTTTTTTTTTATTTGTTTGTTTATTTTGCTTCTTTTTTTGATTTTTATTTTTGTAAGTCTTCTTCTTTTGAGAGTGGTTTTATGAGTGTTGGTTTAATTCAGAATTCTTTTAGAATTCACTTTTTTGTTATTATAATTATGTTTGTTGTTTTTGATTTGGAGATTGTTATTTTTATTGGTATTCTTATTTCTGATTTAAATTCTTTTGTTTGTTTTTTTTTTTTGTTTTTTTTTTTGTTYTTGTTTTTTTATATGGAGTGGTATTATGGTAAGCTTGTTTGGAATTTTTAATATTAAAAAACTTTATTATAATTTAGTATATCTCGTTGTCGTTGAGAAGGTTTTAAGTTTTATCTTATTATTATATTTTTTTTTTTTCTTGTTTTTAGTATCAAAAGCCGATTGGGGTTTTGATATATTATATATTATATATTATAAAAATAATATAAATATAATATATTTATTAATTATATTTATATATAAATAATTATATTTATATATATAAATAATTATATTTATATTATTTTTATTATGTATGTATRTATWTTTATGTTGATATTAATTAGTTAATATCATATCCTTTATTTAGGATAATTGTTTGAGGAGAATTTTATTAATTAGGTAAACTTGTTTCATTTAAGCTGATAAACTTTGAACTTTGTTAAGTTTTAAAAGTTTCAGGAAAACAAGTTTACCTAATTAATAATTTTATTTTAATTGAAATTATATGTCTATAAGTCCAATTAAAATAAAATTTTGTAGTAWAATTNTATNNNNNNNNNNNNNNNNNNNNNNNNNNNNNNNN
>Thailand_Human_S22_4
GTCGTTTATTTTTCGATTTTTTTATTTATAATTTTATTGGTTTTTTTTGTTGTTTTTTTTGTTATACAGAGTATTGCTTTTATTACTTTATATGAGCGTCATTTGTTGGGTCTTAGTCAATCTCGACTTGGTCCTACGAAGGTAGGTTTTTTTGGTGTTTTGCAGGCTATTGTAGATGGAGTTAAGCTTCTAAGTAAAGAACAATTTTTACCTTATAATTCTTCTTATTTTTTTTTTTTATTTATTCCTTCTGTTTCTTTTTGTTTGATATATTTGGAGTGGTTTGTTCTTCCTTTTTTTTTTGATTTTTTTACTTTTAATTATTCTGTTTTGTTTTTTCTTTGTTTGGTTGGTTTTTCTGTTTATACTACTTTAATTTCTGGAATTGTTTCCAAATCTAAGTATTCTATAATTGGTTCTATTCGTGCTAGTAGTCAGAGTATTTCTTATGAGATTTCTTTTACTTTTTTTGTTTTTTGTGTTGTTCTTCATGTTGGTGTTTTTAGTTTTTTTAGTTTTTTTAGTTTTAGTATAGTTGTTCTTTTTTTTCCTTTTCTTATTATGATTATTGGTGAGCTTAATCGTGCTCCTTTTGATTTTTCTGAGGGTGAGAGTGAACTTGTTAGTGGTTATAATATTGAATATTCTAGTGTTGCTTTTGTTCTTTTGTTTTTGAGTGAGTATGGTGTGTTGATTTTTTTTTGTGTTCTTTTTTCTTTTTTGTTTTTTGGTGGTTCTGTTTTTATGTCTTTTGTTATTTTTTCTTTTTTGATTTTTATTCGTAGTTCTTTTCCTCGTTATCGTTATGATATGATGATAGGTTTTTTTTGATTTATTATGTTACCTATTTCTATGATTTTGTTTTTATTTTTTTGTTTGTTATTTTTTTAGGGATTTAGTTTATATTAAAATGTTTGTTTTGCGTACAAAAGAATTTTTTCTCTGAATTTTTTTTCTTAGTTTATAGATTTGATTATGGTCATTGTAATGATAAAATGGTGTTATATAATTTTTAATCACTTGAGTGGACAATGTTTTTCTATCCCGGCAATGTATTGCTTGTATAAACTCAGTACCAGAATAATCGGATAGACTGAGTAAGCTTATACCCTAAATGTGTTTTGGCCATGGTTTTTTTTTTGATTTTTTTACAACTGTTTAGTGCAATGTGCAGTTTTTTTTTGTTGTTTTATCTTGGTCAATAAGATTAGACAAATGACCTGGATTAGTACCCAGTTAATCTAAATTTAAAAGTTGCAGGAGTAAAGTAATATTTAAACTGTAATAATATTGGCGGATTTTTTAATTATCTTTGGAGGTTGAGCTGTAATTGAGAACCCTCATTATCAGCTTTGATTTTTGTCGCATGTATGATCGTTTATGTCCTTCTTAAAGAGGTGCATTAAAGATTATTTGGTGTTCAATCAATGATATCTATTAAAACAGATAAATACCTGGTATATATCAAAGTTTTCGTTTGACCTACAATATCTTATGTTTCGGATAAGGAGGAGAGATTCTTCTTTGAAGTTGTAAAAGACAGTAAATGCTTTTTAATGTAGCATTGAAGTATTTAGAGAAATCGTACAAATCATCCATCAATTGCCCACAGGGGAGTAAGTTGTAGTAAAGTAGGTGTAGGGGAATCTGTACCTAGTTTAAGTTGGTTATATTTTAATAATTTGGTTTTTTTCCAAGTGTTTTTTCCTTCTTTAATAAGTTAGTATATTTTAGTACATTGGGTTCATATCCTAAAGGAGAATTTTCACTTATTTTTTATTGTTTTTTTTATTTAATTTTTTCTTTTTTAAGGGGGTACTTTTAAGGTTTTTGGGAGTTATTAGTATAATAAGTATTTTTAATTGCAAATTAAAAGGTTAATAGCTTTTTTTATTCTTTTAAGTTTTTAAATGTTCCTGTTAGTTTTTCTTTATCTGTTTTTTGGAATTTTGGTAGTATTTTGGGTATGGTTCTTTTTTTTCAGATTTTTAGTGGTTTATTTTTATCTTTTTATTATGTTGCTGATGGTTTTAATTCTTTTTCTAGTGTTCAGTATATCATAAGTGATGTTAATTTTGGTTGGGTTTTTCGTATTTTACATTTTAACGGTGCTAGTTTATTTTTTTTTTTTTTGTATTTGCATTTTTTTAAGGGTCTTTTTTTTTGTAGTTATCGTTTGTCTGGTACTTGGATTATTGGTTTAACTATTTTTTTTTTTGTTATAATGGAGGCTTTTATAGGTTATGTTTTAGTTTGGGCTCAGATGAGTTTTTGAGCTTCTGTTGTTATTACTAGTCTTTTAAGTGTTATTCCTTACTTTGGTTTTTCTATTGTTTATTGGATTTGGAGTGGTTTTTCTGTTGTTAATTCTACTCTTAAGTTTTTTTTTGTTATTCATTTTTTAATGCCTTGATTGGTTTTTCTTTTAGTTTTTGTTCATTTGTTTTTTTTACATTCTACTGGTAGGACTTCTGTTTTATATTGTCATGGTGATTATGATAAAATTAGTTTTTTCCCTTATTATTTTTATAAAGATTCTTATAATTTGGTTGTTTTTTTTCTTTTTTTTATTTTTTCTTTTTTTTTTCCTTTTTTACTTGGTGATCCTGAAATGTTTGTTGAGTCTGATCCAATGGTTAGACCTGTACATATTGTTCCTGAGTGATATTTCTTATTTGCTTATGCTATTTTGCGTGCTATCCCTAATAAAGTTTTAGGTGTTTTTTTTCTTGTTTTTAGTATTTTTATTTTTTATTTTTATGTTTTTTTTAATAATTATTATAGTGTTCTTGATAATTTGAATTTTTTTTTAGTTGTTTTTTTTATTTTGGTTTCTGTTTTTTTAAGTTGATTAGGTCAGTGTCATGTTGAATATCCTTTTATTGGTTTGAGAGTTGTTTTTTCTTTTTTTTATTTTTTTTTTGCTTTTTTAATTGTTTTCTCTCGATTTTTGACTAAATTTATTTTTTCTTAGTAAACTTAGTATAATTTATTATATTGGATTTAGGATCCTGGGATTTTTGTTTACTTTTAATTATTTCCAAGGTTACATGATAGGTTTTTCTAATAATTATCTTTGTAGATACATGGATTGGTTTCATAATTTTAATTGTAGTTTATTATTTGGTGTTTTATTTTTTGTTTTTATAGTTATTGTTAATCTTTTTGTTAATTCTTATTATTTTAAGAGTCATAATATTGAATATCAATTTGGTGAGTTTTTATGTAGTTTGTTGCCTTTATTTATTTTGGTTTTTCAAATGTTTCCTTCTTTATCTTTGTTGTATTTTAGTGGTTTGTCTTATTTAGATAGTAGTTTAACTGTTAAAGTTGTTGGTCATCAATGGTATTGAAGTTATGATTATAGGGATATCGGTATTGAATTTGATTCTTATATGAAGTCTATTGATTCTTTATTGATTGGTGAGCCTCGTTTATTAGAAGTTGATAATCGTTGTGTCGTTCCTTGTGATACTAATATTCGATTTTGTATTACATCGGCTGATGTTATTCACTCTTGATCTCTTCCTTCTTTTTGTATTAAACTTGATGCTATGAGTGGTATTTTAAGTACTGTTACTTGTAGTTTTCCTATGGTTGGTGTTTTTTATGGTCAGTGTTCTGAGATTTGTGGTGCTAATCATAGTTTTATACCTATTTGTTTGGAGGTTTCTTTGTTGGAAAATTTTAAAGATTGATGTTATTTAATGTCTAGTTAATTTTGAGGTATTAGTATATTTTAGTATTATTCTTTTTCGAGGAGTCGGATTTATACCTTTATTGAATTAGCATAATTTAATGTATTTGTTTTAAGCGCAAAAGATTTTATTCAATTTTACTCTTTTAGTTTATAAAAAATATGACTTTGAAGCAGTTAAGAATCATAGAGTATATTTTTTTTTTATATATATATTAGTATTGCATACTATGTTAGGATATTTTCAAAGATTTTGATAAATAGAAGCAAAGTGTTTAAGGTGTAGTTTTTTTTTTTGTTACAAAAATAATTTTACTACTCTTAGTGTTGATACATCGAACTTTGTGATATCTGTTTTTAATTTTTATATTAGAAAATTATATATTGTTTTTTTTTTTTGTAGTTTTAATAATTTGAAGTTTTTTTGTTTTAAGTTTTATAACTTTACTACTTTTTTTTTTTTTTTTTTTTTTTAATTATAATTCTTTATAGTTTTTATTATCTAACAATTAGTAAATTAATAAATTATGTTTTTTTTTTTAATATAAATGAATTACTAATTATCTGGTCAAATGTTTATTAAAGACTTAGGATTTATATTAAATCTGTCTTCTGCCCTATGGTTTTTTTAAATGGCAGTCTTAGCGTGAGGACATTAAAGTAGCAAAATAATTTGTGCTTTTATTGGGTTCGAGTATGAATGAAGTTTTGGCTGGTGATATTTTTTTTTTTTTTTGAATTTAATATACATCTAAAAAGAGATGTTTATAATAAAACAAAGATAAGTCTTCGGAAATTTTATTTCTATTAAAAGTTTTTTTTTTTAGTAATTTATCTAGGGAAGATTATTATATAATTTTTTTTTACTATTTTTAATTTAAAAAATTACTCCGGAGTTAACAGAAAAACATGCCTTATGTAGTTCTTATATTTTGGTAAGTTTTACATCGATGTTGTATCTTTATTAGCTGAAGAGGAGAAATTTCAGTTTTTTAGACTGTTCTTCTTTTAATAAATAAAACGTGATATTAGTTTAATTCATCGTGAGATAGAATTGTTTATCTTGTTTATTATTTTTTTTTATCGGGATTAGTACGAAAGGAATTTCACTATAATTTTAAATTTTTTAATCTTTTTTTTAATTTTTTTTGTTTATTTTTTTCTTGTCTTAGTTTTCTTGTTTTTGATCCTTTAAAGAGTGCTTTTTTTTTAGTTCTTTCTTTAATTTTTTTGGTTTTTTTTATTTCTTTTGGTTTTTATGTTTGGTTTTCTTATTTTATTTGTTTGATTTTTTTGAGTGGTATTTTTGTTATTATTGTTTATTTTTCTAGTTTTTCTAAATATATTTATGTTAATATTAATTTTTTTYTTGTYYTTTTTGTTTTCTTGTTTTTTTTTTTTTATTCTTTTTTTTTCTTTTTAGATCCTAGTTATCATAATTCTTTAAATTTTYTTTATTATGATTTGTTTTTTTCTTTTATTTTTTGGGTTGTTTTTTGTTTGTTTTTTTTTATAAATTTTGTTAGCTTTTTTCTTTGTTTTTCTGGTGCTCTTCGACTGTATTAATTTTGGTTTATTAGTATAATAAGTATATTTGATTTCCAATCAAATGGTCATTAAACTATGCTATTTTAGTTTATGTAAAATGTCTAATTTGTAATTAGAAGAATTTTTAGCAACTTTCTAGTTTTTGTTTTTTATAGTACTAATCACAAAGATATTGGTAGTATTTATTTAATTTTTGGTTTATGAGCTGGTATAGTTGGTTCTGCTCTTTCTATAATTATTCGTATCGAGTTAAGTAAGCCTGGTATGTTTATTGGAGATGGTCAATTATATAATTCTATTTTAACTGCTCATGCTATTTTAATAATTTTTTTTATGGTTATACCTAGGATGATTGGTGGTTTTGGTAATTGGATGGTTCCTTTAATATTAGGTGCACCTGATATGAGTTTTCCTCGATTAAATAATATTAGTTTTTGATTATTACCTGCTTCTATTTTTTTGGTTTTTTTGGCTTGTTTTGTTGATAATGGTTTAGGTACTAGTTGAACTATTTATCCCCCTTTATCTACTTCAGGACATCCTGGTTCTAGTGTTGATTTGGCTATTTTTAGTTTACATCTTTCTGGTATTAGTTCTATTTTGGGTGGTATTAATTTTATGTGTACTGTTAAAAATTTACGTTCTAGTTCTGTTTCTCTCAATAATATGAGTTTATTTATTTGAACTATTTTTGTTACTGTTTTTTTATTGGTTTTGTCTTTACCTGTTTTAGCTGGTGCTATTACTATGTTGTTAATTGATCGTAATTTTAATGGTTCTTTTTTTGATCCTAGTTTTGGTGGTAATCCTTTGATTTATCAGCATTTGTTTTGGTTTTTTGGTCATCCAGAAGTTTATATTTTAATTTTACCTGCTTTCGGTATTATTAGTCAATGTACTTTGTATTTGACTGGTAAGAAAGAAGTTTTTGGTTATTTGGGTATGGTTTATGCTATTTTGAGTATTGGTTTAATTGGTTGTGTAGTTTGAGCTCATCACATGTATACTGTTGGTATAGATTTTGATTCTCGTGCTTATTTTACTGCTGCTACTATAGTGATTGCTGTTCCTACTGGTGTAAAAGTTTTTAGATGGTTAGCTACTTTTTTTGGTACTGTTATAGTTTATCAACCTTTATTATTTTGAGTTATAGGTTTTATTTTTTTATTTACTATTGGTGGTTTAACTGGTGTTATATTATCTAATTCTAGAATTGACATTATTTTACATGATACTTATTATGTAGTGTCTCATTTTCATTACGTTTTAAGTCTTGGTGCTGTTTTTGGTTTGTTTGCAGGTGTTACTTTGTGATGATCTTTTATTACTGGTTTTGTTTTGAATAAAATTTATATGTATTCTGTTTTTTTTTTATTTTTTATTGGAGTTAATATGACTTTTTTTCCTTTACATTTTGCTGGTTTACATGGTTTCCCACGAAAATATGTAGACTATCCAGATGTTTATTCTTTCTGAAATGTTTTATCTTCTTTTGGTTCTCTTATTAGTATTTTTTCTCTTTTTTTTTTTGTTTTTGTTTTATTAGAATCTTTCATTAGTTATCGTGTTTTAGTTGTTGATTACTTTAATGGTGTTAGACCTGAAAATGCTAATTTAGGTTATAATTTTTACCATAGTTTCCAAGATGGGGTTTATTTGAGAGTGCCTCATAATTAATTGTTTTTATTTTTTATTGGTATTTTTTTCCTTTTTTATAAATTTCGACGTTTTATTTTTGTTATTATTTCTTTTGAATTTTTAATAATGGGAGTTTTTTATTTGTTTTCTTTTTTTTTTGGTTTTTTTTCTTTTTTTTACTTTTTATGTTTTAGTGTTTTTTGTAGTCTTATAGGTGTTGTTTTAATAGTTTATTTTATTAAGTTCTATGGTTGTGATTATGTTTTTTTTTAAAATCACTTAATATCAAACCCCAATTGAGTGGTTAGCTTAAGTTTAAAGCACCGGATTTTTAATCCGGGGATTAATCTGCTTAAAACTGTTTTTATTTTGATTTGAAATCAAAATTTGGATTTTTCCGCAGTTTTTGTCTTTATTTTTGATTTTTTTTTGTTGTTTTTTGTTTTTGTTTTTTGTTTTTGTTTTTTGTTTTGTTTTTGTTTTTTGTTCCTTTTTTTAAGTTTTCTTTYTTTTTTTTTGATTTTGGTTTTATTGTTTTTAAATTTAATTTTTATTTAAATAGTATTATTTTTTCTTTTGTTTTGATTTTGATTTCTGTTAGTGTTTTTTTTTATAGTCTTTATTATCTTAATATGGAAATTAATTTTTTTTATTATTTTTTTGTTTTGCTTGTTTTTATTTGTAGTATATTTTTTTTGGTTTTTTGTGATAGTGTTTTTTTTGTTTTGCTTGGTTGAGATTTGTTAGGTATTTCTAGTTTTTTTTTAGTTCTTTTTTATAATAATTGAGATAGTTGTAGTGGTTCTATGAATACTGTTTTAACCAATCGTATGGGTGATTTTTTTATTTTTGTTTTTTTTTCTTTGTCTTTTTTTACTTTTTTTAATTTTTTTAGTTTTTCCTATTTTTGTTTTTATTCTTCTTTTTTTCTTATTTTGGCTGCTTTTACTAAGAGTGCTCAGTTTCCTTTTGGTGGTTGATTACCTAAGGCAATGAGTGCTCCTACTCCTGTTAGTTCTTTAGTACATAGTAGTACTCTTGTCACTGCTGGTATTGTTTTGATGATTAAATTTAATGTTATTATTATGAGTTCTTTTCTTTTAAAGTTGGTTCTTATTTCTGGTGTTTTTACTATGTTTTTTTCTAGTTTTTGTGCTTTGTATGAGAATGATTTAAAGAAGGTTGTTGCTCTTAGTACTTTGTCTCAAATGGGTCTTTCAATGGTTTCTTTTGGTTTTGGTTTAAGTTTTCTTTGTTATGTTCATTTATTAAGTCATGCTATTTTTAAGAGTTGTCTTTTCATACAGATTGGTTATTTGATTCATTGTTCTTTTGGTCAACAGGATGGTCGTGGTTATTCTTTTGGTAATTTGCCTTATTTTGTTCAGCTTCAGATTTTAATTACTCTTTTTTGTTTGTGTGGTTTGTTTTTTTTAAGTGGTTCTGTTAGTAAAGATTATATTCTTGTTTTTTTTTTTTCTAGTTATTTTATGTTKTTTTTTTCTTTTTTTTTTTTTATTTCTGTTTTTATTACTTTTTTATATAGTTATCGCATTTGAAGTAGTCTTTTTTTAACTTTTTTTAATTCTTTATATTATAGTTGTAGTAGTTTTTTATTTTTTTTTATTAGTATTCCTTTGGTTTTTTTTTCTTTGTTTTTTATTTGGTGATTGAATCTTAATTTTTTTAGAATTCCTGTTGTTTTTGTTTATATTGATTTTTATTTTTTTTTTTTTTTTATTTTATTGTTTTTTTTYTTTTATTTTATTGTTTTYAAGTTTTTGTCTTTTTCTGTTTATTGTTTTTTGATGGATTATTTTCCTATTTTATTTACTCGTTTTTTTCATGATTTTAAGTTTTTTGATTTGTTTTTGAATAAGTTAAATCTTACTTTTTTTTCYTTTTTTTCTTTTTCTAGTTTTATTTCTATATTTTCTTATTTTAATAAGTTTAATTTTTTAGTTGTTTTYATTTTTCTTATTTTTGTTGTTTTTTAGATATCTAATTTATTTTTTTAGTTTTTTAAAGTTTTTTTTTTTKTTGATTTTTTTTTTTTTTTATGATTTTTTTTTTTTGYTTTTTTYTTTTGYTTTTTKTTTTTTTTGTTTTWGTTTTTTTTGTTGGTCTGGTWWTTTTTTTTTAATTGATTCTTATTTTTATGTTGCTGTTTGTTTTATGTCTGTTTTTATTTTTTCTTTGGTTTTGGTTTCTGAACGTCATCGTGTTATTGTTTTTTTTTCTAAGGTTCTTTTGGTTATTTCTTTTTTTTTTTTTTTTTCTTATAGTGTTTTTTATCTATATGTTTTTTTTGAACTTTCTATGGTTCCTATTATTATTTTAATTCTTGGTTATGGTTATCAGATTGAGAAGGTTAATTCTTTTTTTTATCTTGTGTTTTATGCTACTTTTTGTAGTGTTCCTTTTCTTTTTGTTTATTTTAGTTTGGATTTTTTTTTTGTTGTTCCTTATTTTGATTGTTTTATTTCTTGGGAGATGGTTTTTATTATTAGTTTGGCTTTTATAATGAAATTTCCTGTTTTTTTTTTACATCTTTGGTTGCCTAAAGCTCATGTTGAAGCTCCCACTTCTGCTAGTATTTTATTAGCTGGTTTGTTGTTGAAGTTTGGTACTGTTGGGTTTGTTCGTATTATGAAGAGTCTTAGTTATTGTCATATTAATTATTGATTTTTTTTTTCGGTTTTAGGTATGTTTATTTCTTGTTTTGTTTGTGTTTTTCAGAGTGATTTTAAGTCTTTAGCTGCTTATTCTTCTGTTGTTCATATGAATTTTTTGTTGTTTTTTCTTTTGTTTTTTGGTTTATATTCCAAAACTGGTAGTTTTTTAATAATGGTTTCTCACGGATACACTTCTTCTGTTATGTTTTATTTCATTGGTGAGTTTTATCGTTCTTTAGGTAGTCGAATGATTTATTTTTTGAACAGTTTTATGTCTTCTAGTTTTATTTTTTCTTTTTTAATTTCTTTGGTTTTTTTATCTAATTGTGGTATACCTCCTTCTATTTCTTTTTTTTCTGAGTTTTTTTCTTTTTCTGGTTTTTTTTCTTTGTTTTATAATGTTTTTTTTTTRGTTTTTTTTTATTTTTTTGTTTCTTTTTATTATTGTGTTTATATTATTGTTATTTCTTTTTTAGGTAAGAAGTTTTTTTTTTTTAAGAGTTGATTTTTTTTTTGGTCTCTTCCTTTAATTTTTTTTTGTTTTAATGTGTTTGGTTTTTTTTTATTTTTTTAATAGATTTAAGTTAAGTTAAACTATTAGTCTTCAAAACTAAAAATTTTATCTATAAGGTATTTAGTAGGAATTTTCTATATCCAATTGCGGTTTGGAAGTTTTTTTACCTTAACAAATTTTAGGCGAGTCTTCTAAACTTGTTTTGGGGTTTCCCGTTTGTTTTTTAAGTTTTTTCATAATTTCCATGTTTTGAGTTTTTCTTCTTATCCTTTTTTTATGTTTATTTCTTTAAGTTCTCTTTTTTCTTCTTTTGTTGTTTTTTTCAAGTTTGGTATTTTTTTTTTTCTTTTTTTTTCTTTTTTTTCTTTTTTATTTCTTATTTTTTGTTGGTTTAAGGATATTTGTATAGAGGGTCTTTGCGGTTATCATAATTTTTATGTTATAGATGGTTTTAAGTTTGGTTTTGTTTTGTTTATTTTTAGTGAATTTATATTTTTTTTTAGTGTTTTTTGGTTTTATTTTGATTCTGCTTTAGTTCCTGCTCACGAAATTGGTTGTGGTTGGGGATTTTTTGGTTTGGATAAGATTAATCCTTTTGGAGTTCCTCTTTTAAATACTGTTATTCTTCTTAGAAGTGGTGTTACTGTTACTTGGTCTCATTATTGTCTTTTGAATAATTTTTATTGTTTAGATGGTTTGATTTTAACTATTCTTCTTTCTTTTATTTTTATTTTGGTTCAGTTTTTTGAGTATAAGAGTTCTAGTTTTTCTATCTCTGATGGTGTTTATGGTAGTATTTTTTATTTTTCTACTGGTTTTCATGGTTTTCATGTTATTCTAGGTGCTGTTTTCCTCACTTATAATCTTTTTCGTTTTTTATTATATCATTTTAATTATTCTCATCATTTGGGTTATGAGTTTTCTATTTTGTATTGGCATTTTGTAGATGTTGTTTGGTTATTTTTATTTGTTTTTGTTTATTGGTGAGGTTATTAGGTTTTATTTTTACTTTTTGGATTTTTTTAATTTTTTTGATTTTTTTCTTTTTGTTTTTGTTTTGCAGTTTATTTTTTGTCAAAAAGATAGATTAATTAATGTTTTTTTTAATAAGTTTTTTTCTTTTTTAGTTGGTGTTTTTTCTTATAATTCTTCTTGTTTTATTAGATATATTTTTTCTTCTTTTATTTTTGTTTTTTTGTTGATTTGTTGTTTTGGAGGTTATTTTAGTTATTCTTTTTGTCCTTTGGGTATTATTGAGTTTACTTTTTTTTTTTCTTTTGTTTCTTGATTTTCTACTTTTTTGTTTTTGATTTCTAGTCAGAAATTTTCTGTTTATATGAAGAAGTCTGGTGATGGTTTTTTTAAGACTTTTTTTTTGTTATTTGTTGAGATTATTAGTGAGTTTAGTCGTCCTATTGCTTTAAGTGTTCGTTTGTTTGCTAATATTATAGTTGGTCATGTTATTAGTGCTTGTTTTTATGTTTTTTTTGAGTGTGTTTTTGGTTTTTCTTTTTTAATTGTTTTTGCTATTGTTTTTGAGTGTTTTGTTTTTATTTTGCAGAGTTATATTTTTTCTCGTTTAATTTACTTATATATTAACGAGTAGCTTTTTAGTTTATTTAAAATTTTTACTTGTGGTGTAAAAGAAATTTGAGCTTTGTAAGTTAGTTTAAGTAGAATTTTTGTTTTTGGTACAAATGGTTATCTTACATTGAGGATTATTTTAATTTAGAATATTTAGCTGTTAACTAAAAGGTTTATCTTCATAAGAGTTTAGTTTATATTTAAAATATTAAATTGTAAATTTAAAGTTTTTTGCTCTTGCAGTAATTAGTTTAATTAAAATATAACATTTGGATTGTTAAGTTTTTTTACTGATTTTTCTTTTATTTTTTTGTTATTWTTGTTTTTTTTTTAAATTGTTTTATTTGTAATATTGTTTTTTGATGGAGTATTTTTTTTTTAATGWCTCTTGTTTTTGTTTTTTTAAATTTTAATAATTCTTATTCTTCTATTAACTATTTTATTTTTCAGGAGTTTCTTGGTTTGCTTTTTGTTTTTTTTTCTTTTGGTATTCTTCAATTTTTTATTATTTTATTAAAAGTTGGTGTTTCTCCTTTTCATTTTTGGTGTTTAAATATTTTTAATGGTCTTAGAGGTTTTAATACTTTTTGATTTCTTACTTTTCAGAAGTTACCTTACTTTCCTGTTTTTTCTTTTATTTTTGATTATAGTTTTTTTTTTTTTCTTGTTTTTGGTATTATTTTTTGTTATTTTAATCTTTTTTTTTGTAAGTCTTTTAAGAGCATAGTTTTTATTTCTTCTGTTGAGTCTTTTAATTGGTTGTTAATTTCTCTTTTCTCTTCTTTGTTTTCTGGTTTTTTTTTGTTTCTTTACTATGTTTTTGTTATGTTTTTTTTGTTGGATTATAGTTCTACTAAAGGTTATGATTTTTATAATTGGGAATTGGTTTTTCTTTTTATAAATTTTCCTATGACTATTACTTTTTTTRTTAAAATTTTTTCTATTATTTTTTTTTTTAATATTAGTTCTTTTTATCTGTTGTTTGTTTTATTTTTAATGGTCTTTTCTGTTTTTGGTTTTGGTTTTTGGTTTTTTAATGTTGGTTTGAAATTTAGTTATTATGGTTTTTATAATTTTAGTTTTTTTTATTTTTTTTTTTTTCCTTTGATGTTTTTTTGTCTTTTTTAAAAGAGTTTTAGTTTATATAGAATTTATCACTTACAATGATGGGGTTTAAACTCTTACCAATTTAGTAAAATTTTATTATATTGCTTTGATATGGCAAAGTTCTTTTTGATTTGGTATTTTTTGTTTTGTTTTTAGTGGCTCTTTTTTCTTTTTTATTTGYTTTTTTTTTTTATTTATTTGTTTGTTTTGCTTCTTTTTTTGATTTTTATTTTTGTAAGTCTTCTTCTTTTGAGAGTGGTTTTATAAGTGTTGGTTTAATTCAGAATTCTTTTAGAATTCACTTTTTTGTTATTATAATCATGTTTGTTGTTTTTGATTTGGAGATTGTTATTTTTATTGGTATTCTTATTTCTGATTTAAATTCTTTTGTTTGTTTTTTTTTTTTGTTTTTTTTTTTGTTCTTGTTTTTTTATATGGAGTGGTATTATGGTAAGCTTGTTTGAAATTTTTAATATTAAAAAACTTTATTATAATTTAGTATATCTCGTTGTCGTTGAGAAGGTTTTAAGTTTTATCTTATTATTATATTTTTTTTTTTTCTTGTTTTTAGTATCAAAAACCGATTGGGGTTTTGATATATTATATATTATATATTATAAAAATAATATAAATATAATATATTTATTAATTATATTTATATATAAATAATTATATTTATATATATAAATAATTATATTTATATTATTTTTATTATGTATGTATGTATATTTATGTTGATATTAATTAGTTAATATCATATCCTTTGTTTAGGATAATTGGTTGATGGAGATTTTATTAATTAGGTAGACTTGTTTAATTTAAGCTGGTAAACTTTGAACTTTCTTAAGTCCCAAAAGTTTCAGGAAAACAAGTCTACCTAATTAATGGTTTTATTTTAATTGAAATTATATGTCTATGAGTTCGATTAAAATAAAATTTTGTAGTATRATNNNNNNNNNNNNNNNNNNNNNNNNNNNNNNNNNNNNN
>Thailand_Human_S23_7
GTCGTTTATTTTTCGATTTTTTTATTTATAATTTTGTTGGTTTTTTTTGTTGTTTTTTTTGTTATACAGAGTATTGCTTTTATTACTTTATATGAGCGTCATTTGTTGGGTCTTAGTCAATCTCGACTTGGTCCTACGAAGGTAGGTTTTTTTGGTGTTTTGCAGGCTATTGTAGATGGAGTTAAGCTTCTAAGTAAAGAACAATTTTTACCTTATAATTCTTCTTATTTTTTTTTTTTATTTATTCCTTCTGTTTCTTTTTGTTTGATATATTTGGAGTGGTTTGTTCTTCCTTTTTTTTTTGATTTTTTTACTTTTAATTATTCTGTTTTGTTTTTTCTTTGTTTGGTTGGTTTTTCTGTTTATACTACTTTAATTTCTGGAATTGTTTCCAAATCTAAGTATTCTATAATTGGTTCTATTCGTGCTAGTAGTCAGAGTATTTCTTATGAGATTTCTTTTACTTTTTTTGTTTTTTGTGTTGTTCTTCATGTTGGTGTTTTTAGTTTTTTTAGTTTTTTTAGTTTTAGTATAGTTGTTCTTTTTTTTCCTTTTCTTATTATGATTATTGGTGAGCTTAATCGTGCTCCTTTTGATTTTTCTGAGGGTGAGAGTGAACTTGTTAGTGGTTATAATATTGAATATTCTAGTGTTGCTTTTGTTCTTTTGTTTTTGAGTGAGTATGGTGTGTTGATTTTTTTTTGTGTTCTTTTTTCTTTTTTGTTTTTTGGTGGTTCTGTTTTTATGTCTTTTGTTATTTTTTCTTTTTTGATTTTTATTCGTAGTTCTTTTCCTCGTTATCGTTATGATATGATGATAGGTTTTTTTTGATTTATTATGTTACCTATTTCTATGATTTTGTTTTTATTTTTTTGTTTGTTATTTTTTTAGGGATTTAGTTTATATTAAAATGTTTGTTTTGCGTACAAAAGAATTTTTTCTCTGAATTTTTTTTCTTAGTTTATAGATTTGATTATGGTCATTGTAATGATAAAATGGTGTTATATAATTTTTAATCACTTGAGTGGACAATGTTTTTCTATCCCGGCAATGTATTGCTTGTATAAACTCAGTACCAGAATAATCGGATAGACTGAGTAAGCTTATACCCTAAATGTGTTTTGGCCATGGTTTTTTTTTTGATTTTTTTACAACTGTTTAGTGCAATGTGCAGTTTTTTTTTGTTGTTTTATCTTGGTCAATAAGATTAGACAAATGACCTGGATTAGTACCCAGTTAATCTAAATTTAAAAGTTGCAGGAGTAAAGTAATATTTAAACTGTAATAATATTGGCGGATTTTTTAATTATCTTTGGAGGTTGAGCTGTAATTGAGAACCCTCATTATCAGCTTTGATTTTTGTCGCATGTATGATCGTTTATGTCCTTCTTAAAGAGGTGCATTAAAGATTATTTGGTGTTTGATCAATGATATCTATTAAAACAGATAAATACCTGGTATATATCAAAGTTTTCGTTTGACCTACAATATCTTATGTTTCGGATAAGGAGGAGAGATTCTTCTTTGAAGTTGTAAAAGACAGTAAATGCTTTTTAATGTAGCATTGAAGTATTTAGAGAAATCGTACAAATCATCCATCAATTGCCCACAGGGGAGTAAGTTGTAGTAAAGTAGGTGTAGGGGAATCTGTACCTAGTTTAAGTTGGTTATATTTTAATAATTTGGTTTTTTTCCAAGTGTTTTTTCCTTCTTTAATAAGTTAGTATATTTTAGTACATTGGGTTCATATCCTAAAGGAGAATTTTCACTTATTTTTTATTGTTTTTTTTATTTAATTTTTTCTTTTTTAAGGGGGTACTTTTAAGGTTTTTGGGAGTTATTAGTATAATAAGTATTTTTAATTGCAAATTAAAAGGTTAATAGCTTTTTTTATTCTTTTAAGTTTTTAAATGTTCCTGTTAGTTTTTCTTTATCTGTTTTTTGGAATTTTGGTAGTATTTTGGGTATGGTTCTTTTTTTTCAGATTTTTAGTGGTTTATTTTTATCTTTTTATTATGTTGCTGATGGTTTTAATTCTTTTTCTAGTGTTCAGTATATCATAAGTGATGTTAATTTTGGTTGGGTTTTTCGTATTTTACATTTTAACGGTGCTAGTTTATTTTTTTTTTTTTTRTATTTGCATTTTTTTAAGGGTCTTTTTTTTTGTAGTTATCGTTTGTCTGGTACTTGGATTATTGGTTTAACTATTTTTTTTTTTGTTATAATGGAGGCTTTTATAGGTTATGTTTTAGTTTGGGCTCAGATGAGTTTTTGAGCTTCTGTTGTTATTACTAGTCTTTTAAGTGTTATTCCTTACTTTGGTTTTTCTATTGTTTATTGGATTTGGAGTGGTTTTTCTGTTGTTAATTCTACTCTTAAGTTTTTTTTTGTTATTCATTTTTTAATGCCTTGATTGGTTTTTCTTTTAGTTTTTGTTCATTTGTTTTTTTTACATTCTACTGGTAGGACTTCTGTTTTATATTGTCATGGTGATTATGATAAAATTAGTTTTTTCCCTTATTATTTTTATAAAGATTCTTATAATTTGGTTATTTTTTTTCTTTTTTTTATTTTTTCTTTTTTTTTTCCTTTTTTACTTGGTGATCCTGAAATGTTTGTTGAGTCTGATCCAATGGTTAGACCTGTACATATTGTTCCTGAGTGATATTTCTTATTTGCTTATGCTATTTTGCGTGCTATCCCTAATAAAGTTTTAGGTGTTTTTTTTCTTGTTTTTAGTATTTTTATTTTTTATTTTTATGTTTTTTTTAATAATTATTATAGTGTTCTTGATAATTTGAATTTTTTTTTAGTTGTTTTTTTTATTTTGGTTTCTGTTTTTTTAAGTTGATTAGGTCAGTGTCATGTTGAATATCCTTTTATTGGTTTGAGAGTTGTTTTTTCTTTTTTTTATTTTTTTTTTGCTTTTTTAATTGTTTTCTCTCGATTTTTGACTAAATTTATTTTTTCTTAGTAAACTTAGTATAATTTATTATATTGGATTTAGGATCCTGGGATTTTTGTTTACTTTTAATTATTTCCAAGGTTACATGATAGGTTTTTCTAATAATTATCTTTGTAGATACATGGATTGGTTTCATAATTTTAATTGTAGTTTATTATTTGGTGTTTTATTTTTTGTTTTTATAGTTATTGTTAATCTTTTTGTTAATTCTTATTATTTTAAGAGTCATAATATTGAATATCAATTTGGTGAGTTTTTATGTAGTTTGTTGCCTTTATTTATTTTGGTTTTTCAAATGTTTCCTTCTTTATCTTTGTTGTATTTTAGTGGTTTGTCTTATTTAGATAGTAGTTTAACTGTTAAAGTTGTTGGTCATCAATGGTATTGAAGTTATGATTATAGGGATATCGGTATTGAATTTGATTCTTATATGAAGTCTATTGATTCTTTATTGATTGGTGAGCCTCGTTTATTAGAAGTTGATAATCGTTGTGTCGTTCCTTGTGATACTAATATTCGATTTTGTATTACATCGGCTGATGTTATTCACTCTTGATCTCTTCCTTCTTTTTGTATTAAACTTGATGCTATGAGTGGTATTTTAAGTACTGTTACTTGTAGTTTTCCTATGGTTGGTGTTTTTTATGGTCAGTGTTCTGAGATTTGTGGTGCTAATCATAGTTTTATACCTATTTGTTTGGAGGTTTCTTTGTTGGAAAATTTTAAAGATTGATGTTATTTAATGTCTAGTTAATTTTGAGGTATTAGTATATTTTAGTATTATTCTTTTTCGAGGAGTCGGATTTATACCTTTATTGAATTAGCATAATTTAATGTATTTGTTTTAAGCGCAAAAGATTTTATTCAATTTTACTCTTTTAGTTTATAAAAAATATGACTTTGAAGCAGTTAAGAATCATAGAGTATATTTTTTTTTTATATATATATTAGTATTGCATACTATGTTAGGATATTTTCAAAGATTTTGATAAATAGAAGCAAAGTGTTTAAGGTGTAGTTTTTTTTTTTGTTACAAAAATAATTTTACTACTCTTAGTGTTGATACATCGAACTTTGTGATATCTGTTTTTAATTTTTATATTAGAAAATTATATATTGTTTTTTTTTTTTGTAGTTTTAATAATTTGAAGTTTTTTTGTTTTAAGTTTTATAACTTTACTACTTTTTTTTTTTTTTTTTTTTTTTAAYTATAATTCTTTATAGTTTTTATTATCTAACAATTAGTAAATTAATAAATTATGTTTTTTTTTTTAATATAAATGAATTACTAATTATCTGGTCAAATGTTTATTAAAGACTTAGGATTTATATTAAATCTGTCTTCTGCCCTATGGTTTTTTTAAATGGCAGTCTTAGCGTGAGGACATTAAAGTAGCAAAATAATTTGTGCTTTTATTGGGTTCGAGTATGAATGAAGTTTTGGCTGGTGATATTTTTTTTTTTTTTTGAATTTAATATACATCTAAAAAGAGATGTTTATAATAAAACAAAGATAAGTCTTCGGAAATTTTATTTCTATTAAAARTTTTTTTTTTTAGTAATTTATCTAGGGAAGATTATTATATAATTTTTTTTTACTATTTTTAATTTAAAAAATTACTCCGGAGTTAACAGAAAAACATGCCTTATGTAGTTCTTATATTTTGGTAAGTTTTACATCGATGTTGTATCTTTATTAGCTGAAGAGGAGAAATTTCAGTTTTTTAGACTGTTCTTCTTTTAATAAATAAAACGTGATATTAGTTTAATTCATCGTGAGATAGAATTGTTTATCTTGTTTATTATTTTTTTTTATCGGGATTAGTACGAAAGGAATTTCACTATAATTTTAAATTTTTTAATCTTTTTTTTAATTTTTTTTGTTTATTTTTTTCTTGTCTTAGTTTTCTTGTTTTTGATCCTTTAAAGAGTGCTTTTTTTTTAGTTCTTTCTTTAATTTTTTTGGTTTTTTTTATTTCTTTTGGTTTTTATGTTTGGTTTTCTTATTTTATTTGTTTGATTTTTTTGAGTGGTATTTTTGTTATTATTGTTTATTTTTCTAGTTTTTCTAAATATATTTATGTCAATATTAATTTTTTTCTTGTYYTTTTTGTTTTYTTGTTTTTTTTTTTTTATTCTTTTTTTTTCTTTTTAGATCCTAGTTATCATAATTCTTTAAATTTTYTTTATTATGATTTGTTTTTTTCTTTTATTTTTTGGGTTGTTTTTTGTTTGTTTTTTTTTATAAATTTTRTTAGYTTTTTTCTTTGTTTTTCTGGTGCTCTTCGACTGTATTAATTTTGGTTTATTAGTATAATAAGTATATTTGATTTCCAATCAAATGGTCATTAAACTATGCTATTTTAGTTTATGTAAAATGTCTAATTTGTAATTAGAAGAATTTTTAGCAACTTTCTAGTTTTTGTTTTTTATAGTACTAATCACAAAGATATTGGTAGTATTTATTTAATTTTTGGTTTATGAGCTGGTATAGTTGGTTCTGCTCTTTCTATAATTATTCGTATCGAGTTAAGTAAGCCTGGTATGTTTATTGGAGATGGTCAATTATATAATTCTATTTTAACTGCTCATGCTATTTTGATAATTTTTTTTATGGTTATACCTAGGATGATTGGTGGTTTTGGTAATTGGATGGTTCCTTTAATATTAGGTGCACCTGATATGAGTTTTCCTCGATTAAATAATATTAGTTTTTGATTATTACCTGCTTCTATTTTTTTGGTTTTTTTGGCTTGTTTTGTTGATAATGGTTTAGGTACTAGTTGAACTATTTATCCCCCTTTATCTACTTCAGGACATCCTGGTTCTAGTGTTGATTTGGCTATTTTTAGTTTACATCTTTCTGGTATTAGTTCTATTTTGGGTGGTATTAATTTTATGTGTACTGTTAAAAATTTACGTTCTAGTTCTGTTTCTCTCAATAATATAAGTTTGTTTATTTGAACTATTTTTGTTACTGTTTTTTTATTGGTTTTGTCTTTACCTGTTTTAGCTGGTGCTATTACTATGTTGTTAATTGATCGTAATTTTAATGGTTCTTTTTTTGATCCTAGTTTTGGTGGTAATCCTTTGATTTATCAGCATTTGTTTTGGTTTTTTGGTCATCCAGAAGTTTATATTTTAATTTTACCTGCTTTCGGTATTATTAGTCAATGTACTTTGTATTTGACTGGTAAAAAAGAAGTTTTTGGTTATTTGGGTATGGTTTATGCTATTTTGAGTATTGGTTTAATTGGTTGTGTAGTTTGAGCTCATCACATGTATACTGTTGGTATAGATTTTGATTCTCGTGCTTATTTTACTGCTGCTACTATAGTGATTGCTGTTCCTACTGGTGTAAAAGTTTTTAGATGGTTAGCTACTTTTTTTGGTACTGTTATAGTTTATCAACCTTTATTATTTTGAGTTATAGGTTTTATTTTTTTATTTACTATTGGTGGTTTAACTGGTGTTATATTATCTAATTCTAGAATTGACATTATTTTACATGATACTTATTATGTAGTGTCTCATTTTCATTACGTTTTAAGTCTTGGTGCTGTTTTTGGTTTGTTTGCAGGTGTTACTTTGTGATGATCTTTTATTACTGGTTTTGTTTTGAATAAAATTTATATGTATTCTGTTTTTTTTTTATTTTTTATTGGAGTTAATATGACTTTTTTTCCTTTACATTTTGCTGGTTTACATGGTTTCCCACGAAAATATGTAGACTATCCAGATGTTTATTCTTTCTGAAATGTTTTATCTTCTTTTGGTTCTCTTATTAGTATTTTTTCTCTTTTTTTTTTTGTTTTTGTTTTATTAGAATCTTTCATTAGTTATCGTGTTTTAGTTGTTGATTACTTTAATGGTGTTAGACCTGAAAATGCTAATTTAGGTTATAATTTTTACCATAGTTTCCAAGATGGGGTTTATTTGAGAGTGCCTCATAATTAATTGTTTTTATTTTTTATTGGTATTTTTTTTCTTTTTTATAAATTTCGACGTTTTATTTTTGTTATTATTTCTTTTGAATTTTTAATAATGGGAGTTTTTTATTTGTTTTCTTTTTTTTTTGGTTTTTTTTCTTTTTTTTACTTTTTATGTTTTAGTGTTTTTTGTAGTCTTATAGGTGTTGTTTTAATAGTTTATTTTATTAAGTTCTATGGTTGTGATTATGTTTTTTTTTAAAATCACTTNNTATCAAACCCCAATTGAGTGGTTAGCTTAAGTTTAAAGCACCGGATTTTTAATCCGGGGATTAATCTGCTTAAAACTGTTTTTATTTTGATTTGAAATCAAAATTTGGATTTTTCCGCAGTTTTTGTCTTTATTTTTGATTTTTTTTTGTTGTTTTTTGTTTTTGTTTTTTGTTTTTGTTTTTTGTTTTGTTTTTGTTTTTTGTTCCTTTTTTTAAGTTTTCTTTTTTTTTTTTTGATTTTGGTTTTATTGTTTTTAAATTTAATTTTTATTTAAATAGTATTATTTTTTCTTTTGTTTTGATTTTGATTTCTGTTAGTGTTTTTTTTTATAGTCTTTATTATCTTAATATGGAAATTAATTTTTTTTATTATTTTTTTGTTTTGCTTGTTTTTATTTGTAGTATATTTTTTTTGGTTTTTTGTGATAGTGTTTTTTTTGTTTTGCTTGGTTGAGATTTGTTAGGTATTTCTAGTTTTTTTTTAGTTYTTTTTTATAATAATTGAGATAGTTGTAGTGGTTCTATGAATACTGTTTTAACCAATCGTATGGGTGATTTTTTTATTTTTGTTTTTTTTTCTTTGTCTTTTTTTACTTTTTTTAATTTTTTTAGTTTTTCCTATTTTTGTTTTTATTCTTCTTTTTTTCTTATTTTGGCTGCTTTTACTAAGAGTGCTCAGTTTCCCTTTGGTGGTTGATTACCTAAGGCAATGAGTGCTCCTACTCCTGTTAGTTCTTTAGTACATAGTAGTACTCTTGTCACTGCTGGTATTGTTTTGATGATTAAATTTAATGTTATTATTATGAGTTCTTTTCTTTTAAAGTTGGTTCTTATTTCTGGTGTTTTTACTATGTTTTTTTCTAGTTTTTGTGCTTTGTATGAGAATGATTTAAAGAAGGTTGTTGCTCTTAGTACTTTGTCTCAAATGGGTCTTTCAATGGTTTCTTTTGGTTTTGGTTTAAGTTTTCTTTGTTATGTTCATTTATTAAGTCATGCTATTTTTAAGAGTTGTCTTTTCATACAGATTGGTTATTTGATTCATTGTTCTTTTGGTCAACAGGATGGTCGTGGTTATTCTTTTGGTAATTTACCTTATTTTGTTCAGCTTCAGATTTTAATTACTCTTTTTTGTTTGTGTGGTTTGTTTTTTTTAAGTGGTTCTGTTAGTAAAGATTATATTCTTRYTTWTTTTTTTTCTARTTATTTTATGTTTTTTTTTTCTTTTTTTTTTTTTATTTCTGTTTTTATTACTTTTTTATATAGTTATCGCATTTGAAGTAGTCTTTTTTTAACTTTTTTTAATTCTTTATATTATAGTTGTAGTAGTTTTTTATTTTTTTTTATTAGTATTCCTTTGGTTTTTTTTTCTTTGTTTTTTATTTGGTGATTGAATCTTAATTTTTTTAGAATTCCTGTTGTTTTTRTTTATATTGATTTTTATTTTTTTTTTTTTTTTATTTTATTGTTTTTTTTCTTTTATTTTATTGTTTTYAAGTTTTTRTCTTTTTCTKTTTATTGTTTTTTGATGGATTATTTTCCTATTTTATTTACTCGTTTTTTTCATGATTTTAAGTTTTTTGATTTGTTTTTGAATAAGTTAAATYTTACTTTTTTTTCTTTTTTTTCTTTTTCTAGTTTTATTTCTATATTTTCTTATTTTAATAAGTTTAATTTTTTGGTTGTTTTTATTTTTCTTATTTTTGTTKTTTTTTAGATATCTAATTTATTTTTTTAGTTTTTTAAAGTTTTTTTTTTTGTTGATTTTTTTTTTTTTTTATGATTTTTTTTTTTTGCTTTTTTCTTTTGCTTTTTGTTTTTTTTGTTTTAGTTTTTTTTGTTGGTCTGGTAATTTTTTTTTAATTGATTCTTATTTTTATGTTGCTGTTTGTTTTATGTCTGTTTTTATTTTTTCTTTGGTTTTGGTTTCTGAACGTCATCGTGTTATTGTTTTTTTTTCTAAGGTTCTTTTRGTTATTTCTTTTTTTTTTTTTTTTTCTTATAGTGTTTTTTATCTATATGTTTTTTTTGAACTTTCTATGGTTCCTATTATTATTTTAATTCTTGGTTATGGTTATCAGATTGAGAAGGTTAATTCTTTTTTTTATCTTGTGTTTTATGCTACTTTTTGTAGTGTTCCTTTTCTTTTTGTTTATTTTAGTTTGGATTTTTTTTTTGTTGTTCCTTATTTTGATTGTTTTATTTCTTGGGAGATGGTTTTTATTATTAGTTTGGCTTTTATAATGAAATTTCCTGTTTTTTTTTTACATCTTTGGTTGCCTAAAGCTCATGTTGAAGCTCCCACTTCTGCTAGTATTTTATTAGCTGGTTTGTTGTTGAAGTTTGGTACTGTTGGGTTTGTTCGTATTATAAAGAGTCTTAGTTATTGTCATATTAATTATTGATTTTTTTTTTCGGTTTTAGGTATGTTTATTTCTTGTTTTGTTTGTGTTTTTCAGAGTGATTTTAAGTCTTTAGCTGCTTATTCTTCTGTTGTTCATATGAATTTTTTGTTGTTTTTTCTTTTGTTTTTTGGTTTATATTCTAAAACTGGTAGTTTTTTAATAATGGTTTCTCACGGATACACTTCTTCTGTTATGTTTTATTTCATTGGTGAGTTTTATCGTTCTTTAGGTAGTCGAATGATTTATTTTTTGAACAGTTTTATGTCTTCTAGTTTTATTTTTTCTTTTTTAATTTCTTTGGTTTTTTTATCTAATTGTGGTATACCTCCTTCTATTTCTTTTTTTTCTGAGTTTTTTTCTTTTTCTGGTTTTTTTTCTTTGTTTTATAATGTTTTTTTTTTAGTTTTTTTTTATTTTTTTGTTTCTTTTTATTATTGTGTTTATATTATTGTTATTTCTTTTTTAGGTAAGAAGTTTTTTTTTTTTAAGAGTTGATTTTTTTTTTGGTCTCTTCCTTTAATTTTTTTTTGTTTTAATGTGTTTGGTTTTTTTTTATTTTTTTAATAGATTTAAGTTAAGTTAAACTATTAGTCTTCAAAACTAAAAATTTTATCTATAAGGTATTTAGTAGGAATTTTCTATATCCAATTGCGGTTTGGAAGTTTTTTTACCTTAACAAATTTTAGGCGAGTCTTCTAAACTTGTTTTGGGGTTTCCCGTTTGTTTTTTAAGTTTTTTCATAATTTCCATGTTTTGAGTTTCTCTTCTTATCCTTTTTTTATGTTTATTTCTTTAAGTTCTCTTTTTTCTTCTTTTGTTGTTTTTTTCAAGTTTGGTATTTTTTYTTTTCTTTTTTTTTCTTTTTTTTCTTTTTTATTTCTTATTTTTTGTTGGTTTAAGGATATTTGTATAGAGGGTCTTTGCGGTTATCATAATTTTTATGTTATAGATGGTTTTAAGTTTGGTTTTGTTTTGTTTATTTTTAGTGAATTTATATTTTTTTTTAGTGTTTTTTGGTTTTATTTTGATTCTGCTTTAGTTCCTGCTCACGAAATTGGTTGTGGTTGGGGATTTTTTGGTTTGGATAAGATTAATCCTTTTGGAGTTCCTCTTTTAAATACTGTTATTCTTCTTAGAAGTGGTGTTACTGTTACTTGGTCTCATTATTGTCTTTTGAATAATTTTTATTGTTTAGATGGTTTGATTTTAACTATTCTTCTTTCTTTTATTTTTATTTTGGTTCAGTTTTTTGAGTATAAGAGTTCTAGTTTTTCTATCTCTGATGGTGTTTATGGTAGTATTTTTTATTTTTCTACTGGTTTTCATGGTTTTCATGTTATTCTAGGTGCTGTTTTCCTCACTTATAATCTTTTTCGTTTTTTATTATATCATTTTAATTATTCTCATCATTTGGGTTATGAGTTTTCTATTTTGTATTGGCATTTTGTAGATGTTGTTTGGTTATTTTTATTTGTTTTTGTTTATTGGTGAGGTTATTAGGTTTTATTTTTACTTTTTGGATTTTTTTAATTTTTTTGATTTTTTTCTTTTTGTTTTTGTTTTGCAGTTTATTTTTTGTCAAAAAGATAGATTAATTAATGTTTTTTTTAATAAGTTTTTTTCTTTTTTAGTTGGTGTTTTTTCTTATAATTCTTCTTGTTTTATTAGATATATTTTTTCTTCTTTTATTTTTGTTTTTTTGTTGACTTGTTGTTTTGGAGGTTATTTTAGCTATTCTTTTTGTCCTTTGGGTATTATTGAGTTTACTTTTTTTTTTTCTTTTGTTTCTTGATTTTCTACTTTTTTGTTTTTGATTTCTAGTCAGAAATTTTCTGTTTATATGAAGAAGTCTGGTGATGGTTTTTTTAAGACTTTTTTTTTGTTATTTGTTGAGATTATTAGTGAGTTTAGTCGTCCTATTGCTTTAAGTGTTCGTTTGTTTGCTAATATTATAGTTGGTCATGTTATTAGTGCTTGTTTTTATGTTTTTTTTGAGTGTGTTTTTGGTTTTTCTTTTTTAATTATTTTTGCTATTGTTTTTGAGTGTTTTGTTTTTATTTTGCAGAGTTATATTTTTTCTCGTTTAGTTTACTTATATATTAACGAGTAGCTTTTTAGTTTATTTAAAATTTTTACTTGTGGTGTAAAAGAAATTTGAGCTTTGTAAGTTAGTTTAAGTAGAATTTTTGTTTTTGGTACAAATGGTTATCTTACATTGAGGATTATTTTAATTTAGAATATTTAGCTGTTAACTAAAAGGTTTATCTTCATAAGAGTTTAGTTTATATTTAAAATATTAAATTGTAAATTTAAAGTTTTTTGCTCTTGCAGTAATTAGTTTAATTAAAATATAACATTTGGATTGTTAAGTTTTTTTACTGATTTTTCTTTTATTTTTTTGTTATTWTTGTTTTTTTTTTAAATTGTTTTATTTGTAATATTGTTTTTTGATGGAGTATTTTTTTTTTAATGACTCTTGTTTTTGTTTTTTTAAATTTTAATAATTCTTATTCTTCTATTAATTATTTTATTTTTCAGGAGTTTCTTGGTTTGCTTTTTGTTTTTTTTTCTTTTGGTATTCTTCAATTTTTTATTATTTTATTAAAAGTTGGTGTTTCTCCTTTTCATTTTTGGTGTTTAAATATTTTTAATGGTCTTAGAGGTTTTAATACTTTTTGATTTCTTACTTTTCAGAAGTTACCTTACTTTCCTGTTTTTTCTTTTATTTTTGATTATAGTTTTTTTTTTTTTCTTGTTTTTGGTATTATTTTTTGTTATTTTAATCTTTTTTTTTGTAAGTCTTTTAAGAGTATAGTTTTTATTTCTTCTGTTGAGTCTTTTAATTGGTTGTTAATTTCTCTTTTCTCTTCTTTGTTTTCTGGTTTTTTTTTGTTTCTTTACTATGTTTTTGTTATGTTTTTTTTGTTGGATTATAGTTCTACTAAAGGTTATGATTTTTATAATTGGGAATTGGTTTTTCTTTTTATAAATTTTCCTATGACTATTACTTTTTTTRTTAAAATTTTTTCTATTATTTTTTTTTTTAATATTAGTTCTTTTTATCTGTTGTTTGTTTTATTTTTAATGGTCTTTTCTGTTTTTGGTTTTGGTTTTTGGTTTTTTAATGTTGGTTTGAAATTTAGTTATTATGGTTTTTATAATTTTAGTTTTTTTTATTTTKTTTTTTTTCCTTTGATGTTTTTTTGTCTTTTTTAAAAGAGTTTTAGTTTATATAGAATTTATCACTTACAATGATGGGGTTTAAACTCTTACCAATTTAGTAAAATTTTATTATATTGCTTTGATATGGCAAAGTTCTTTTTGATTTGGTATTTTTTGTTTTGTTTTTAGTGGCTCTTTTTTCTTTTTTATTTGYTTTTTTTTTTTATTTRTTTGTTTGTTTTGCTTCTTTTTTTGATTTTTATTTTTGTAAGTCTTCTTCTTTTGAGAGTGGTTTTATGAGTGTTGGTTTAATTCAGAATTCTTTTAGAATTCACTTTTTTGTTATTATAATCATGTTTGTTGTTTTTGATTTGGAGATTGTTATTTTTATTGGTATTCTTATTTCTGATTTAAATTCTTTTGTTTGTTTTTTTTTTTTGTTTTTKTTTTTGTTCTTGTTTTTTTATATGGAGTGGTATTATGGTAAGCTTGTTTGAAATTTTTAATATTAAAAAACTTTATTATAATTTAGTATATCTCGTTGTCGTTGAGAAGGTTTTAAGTTTTATCTTATTATTATATTTTTTTTTTTTCTTGTTTTTAGTATCAAAAACCGGTTGGGGTTTTGATATATTATATATTATATATTATAAAAATAATATAAATATAATATATTTATTAATTATATTTATATATAAATAATTATATTTATATATATAAATAATTATATTTATATTATTTTTATTATGTATGTATATATATTTATGTTGATATTAATTAGTTAATATCATATCCTTTGTTTAGGATAATTGTTTGATGGAGATTTTATTAATTAGGTAGACTTGTTTAATTTAAGCTGGTAAACTTTGAACTTYTTCGGGTTCTTAAAGTTTCAGGAAAACAAGTCTACCTAATTAATGGTTTTATTTTAATTKAAATTATATGTCTATGAGTTCGATTAAAATAAAATTTTGTAGTATANNNNNNNNNNNNNNNNNNNNNNNNNNNNNNNNNNNNNNN
>Thailand_Human_S24_14
GTCGTTTATTTTTCGATTTTTTTATTTATGATTTTGTTGGTTTTTTTTGTTGTTTTTTTTGTTATACAGAGTATTGCTTTTATTACTTTATATGAGCGTCATTTGTTGGGTCTTAGTCAATCTCGACTTGGTCCTACAAAGGTAGGTTTTTTTGGTGTTTTTCAGGCTATTGTAGATGGAGTTAAGCTTTTAAGTAAAGAACAATTTTTACCTTATAATTCTTCTTATTTTTTTTTTTTRTTTATTCCTTCTGTTTCTTTTTGTTTGATATATTTGGAGTGGTTTGTTCTTCCTTTTTTTTTTGATTTTTTTACTTTTAATTATTCTGTTTTGTTTTTTCTTTGTTTAATTGGTTTTTCTGTTTATACTACTTTAATTTCTGGAATTGTTTCTAAATCTAAGTATTCTATAATTGGCTCTATTCGTTCTAGTAGTCAGAGTATTTCTTATGAGATTTCTTTTACCTTTTTTGTTTTCTGTGTTGTTCTTCATGTTGGTGTTTTTAGTTTTTTTAGTTTTTTTAGTTTTAGTATAGTTGTTCTTTTTTTTCCTTTCCTTATTATGATTATTGGTGAGCTTAATCGTGCTCCTTTTGATTTTTCTGAGGGTGAGAGTGAACTTGTTAGTGGTTATAATATTGAATATTCTAGTGTTGCTTTTGTTCTTTTGTTTTTGAGTGAGTATGGTGTTTTGATTTTTTTTTGTGTTCTTTTTTCTTTTTTATTTTTTGGTGGTTCTATTTTTATGTCTTTTTTTATTTTTTCTCTTTTGATTTTTATTCGTAGTTCTTTCCCTCGTTATCGTTATGATTTAATGATAGGTTTTTTTTGATTTGTTATGTTACCTATTTCTATGATTTTGTTTTTGTTTTTTTGTTTGTTATTTTTTTAGGGATTTAGTTTATATTAAAATGTTTGTTTTGCATACAAAAGAATTTTTTCTCTGGGTTTTTTTTTTTAGTTTATAGATTTGATTATGGTCATTGTAATGATAAAATGGTGTTATATAATTTTTAATCACTTGAGTGGACAATGTTTTTCTATCCCGGCAATGTATTGCTTGTATAAACTCAGTACCAGAATAATCGGATAGACTGAGTAAGCTTATACCCTAAATGTGTTTTGGCCATGGTTTTTTTTTTGATTTTTTTACAACTGTTTAGTGCAATGTGCAGTTTTTTTTTGTTGTTTTATCTTGGTCAATAAGATTAGATAAATGACCTGGATTAGTACCCAGTTAATCTAAATTTAAAAGTTGCAGGAGTAAAGTAATATTTAAACTGTAATAATATTGGCGGATTTTTTAATTATCTTTGGAGGTTGAGCTGTAATTGAGAACCCTCATTATCAGCTTTGATTTTTGTCGCATGTATGATCGTTTATGTCCTTCTTAAAGAGGTGCATTAAAGATTATTTGGTGTTTAATCAATGATATCTATTAAAACAGATAAATACCTGGTATATATCAAAGTTTTCGTTTGACCTACAATATCTTATGTTTCGGATAAGGGGGAGAGATTTTCCTTTGAAGTTGTAAAAGACAGTAAATGCTTTTTAATGTAGCATTGAAGTATTTAGAGAAATCGTACAAATCATCCATCAATTGCCCACAGGGGAGTAAGTTGTAGTAAAGTAGGTGTAGGGGAATCTGTACCTAGTTTAAGTTGGTTATATTTTAATAATTTGGTTTTTTTCCAAGTGTTTTTTCCTTCTTTAATAAGTTAGTATATTTTAGTACATTGGGTTCATATCCTAAAGGAGAATTTTCACTTATTTTTTATTGTTTTTTTTATTTAATTTTTTCTTTTTTAAGGGGGTACTTTTAAGGTTTTTGGGAGTTATTAGTATAAGAAGTATTTTTAATTGCAAATTAAAAGGTTAATAGCTTTTTTTATTCTTTTAAGTTTTTAAATGTTCCTGTCAGTTTTTCTTTATCTGTTTTTTGAAATTTTGGTAGTATTTTGGGTATGGTTCTTTTTTTTCAGATTTTTAGTGGTTTATTTTTATCTTTTTATTATGTTGCTGATGGTTTTAATTCTTTTTCTAGTGTCCAGTATATTATAAGTGATGTTAATTTTGGTTGGGTTTTTCGTATTTTGCATTTTAATGGTGCTAGTTTATTTTTTTTTTTTTTGTATTTACATTTTTTTAAGGGTCTTTTTTTTTGTAGTTATCGTTTATCTGGTACTTGGATTATTGGTTTAACTATTTTTTTTTTTGTTATAATGGAGGCTTTTATAGGTTATGTTTTAGTTTGGGCTCAGATGAGTTTTTGAGCTTCTGTTGTTATTACTAGTCTTTTAAGTGTTATTCCTTATTTTGGTTTTTCTATTGTTTATTGAATTTGGAGTGGTTTTTCTGTTGTTAATTCTACTCTTAAGTTTTTTTTTGTTATTCATTTTTTAATGCCTTGGTTGGTTTTTCTTTTAGTTTTTGTTCATTTATTTTTTTTACATTCTACTGGTAGGACTTCTGTTTTGTATTGTCATGGTGATTATGATAAAATTAGTTTTTTTCCTTATTATTTTTATAAGGATTCTTATAATTTGGTTGTTTTTTTTCTTTTTTTTATTTTTTCTTTTTTTTTTCCTTTTTTACTTGGTGATCCTGAGATGTTTGTTGAGTCTGATCCAATGGTTAGACCTGTACACATTGTTCCTGAGTGATATTTCTTATTTGCTTATGCTATTTTGCGTGCTATTCCTAATAAAGTTTTAGGAGTTTTTTTTCTTGTTTTTAGTATTTTTATTTTTTATTTTTATGTTTTTTTTAATAATTATTATAGTGTTCTTGATAATTTGAATTTTTTTTTGGTTGTTTTTTTTATTTTGGTTTCTGTTTTTTTAAGTTGATTAGGTCAGTGTCATGTTGAATATCCTTTTATTGATTTGAGAGTTGTTTTTTCTTTTTTGTATTTTTTTTTTGCTTTTTTAATTGTTTTCTCTCGATTTTTAACTAAATTTATTTTTTCTTAGTAAACTTAGTATAATTTATTATATTGGATTTAGGATCCTGGGATTTTTGTTTACTTTTAATTATTTTCAAGGTTACATGATAGGGTTTTCTAATAATTATCTTTGTAGATATATGGATTGGTTTCATAATTTTAATTGTAGTTTGTTATTTGGTGTTTTATTTTTTGTTTTTATAGTTATTGTTAATCTTTTTGTTAATTCTTATTATTTTAAGAGTCATAATATTGAGTATCAATTTGGTGAGTTTTTATGTAGTTTGTTACCTTTATTTATTTTGGTTTTTCAAATGTTTCCTTCTTTATCTTTGTTGTATTTTAGTGGTTTGTCTTATTTAGACAGTAGTTTAACTGTTAAAGTTGTTGGTCATCAGTGGTATTGAAGTTATGATTATAGGGATATCGGTGTTGAGTTTGATTCTTATATGAAGTCTATTGATTCTTTATTGATTGGTGAGCCTCGTTTATTAGAAGTTGATAATCGCTGTGTTGTTCCTTGTGATACTAATATTCGATTTTGTATTACATCGGCTGATGTTATTCATTCTTGATCTCTTCCTTCTTTTTGTATTAAACTTGATGCTATGAGTGGTATTTTAAGTACTGTTACTTGTAGTTTTCCTATGGTTGGTGTTTTTTATGGTCAGTGTTCTGAGATTTGTGGTGCTAATCATAGTTTTATGCCTATTTGCTTGGAGGTTTCTTTGTTGGAAAATTTTAAAGATTGATGTTATTTAATGTCTAGTTAATTTTGAGGTATTAGTATATTTTAGTATTATTCTTTTTCGAGGAGTCGGATTTATACCTTTATTGAATTAGCATAATTTAATGTATTTGTTTTAAGCGCAAAAGATTTTATTCAATTTTACTCTTTTAGTTTATAAAAAATATGACTTTGAAGCAGTTAAGAATCATAGAGTATATTTTTTTTTTATATATATATTAGTATTGCATACTATGTTAGGATATTTTCAAAGATTTTGATAAATAGAAGCAAAGTGTTTAAGGTGTAGTTTTTTTTTTTGTTACAAAAATAATTTTACTACTCTTAGTGTTGATACATCGAACTTTGTGATATCTGTTTTTAATTTTTATATTAGAAAATTATATGTTGTTTTTTTTTTTTGTGGTTTCAATAATTTGAAGTTTTTTTGTTTTAAGTTTTATAACTTTACTACTTTTTTTTTTTTTTTTTTTTTTTAAYTATAATTCTTTATAGTTTTTATTATCTAACAATTAGTAAATTAATAAATTATGTTTTTYTTTTTAATATAAATGAATTACTAATTATCTGGTCAAATGTTTATTAAAGACTTAGGATTTATATTAAATCTGTCTTCTGCCCTATGGTTTTTTTAAATGGCAGTCTTAGCGTGAGGACATTAAAGTAGCAAAATAATTTGTGCTTTTATTGGGTTCGAGTATGAATGAAGTTTTGGCTGGTGATATTTTTTTTTTTTTTTGAATTTAATATACATCTAAAAAGAGATGTTTATAATAAAACAAAGATAAGTCTTCGGAAATTTTATTTCTATTAAAAATTTTTTTTTTTAGTAATTTATCTAGGGAAGATTATTATATAATTTTTTTTTACTATTTTTAATTTAAAAAATTACTCCGGAGTTAACAGAAAAACATGCCTTATGTAGTTCTTATATTTTGGTAAGTTTTACATCGATGTTGTATCTTTATTAGCTGAAGAGGAGAAATTTCAGTTTTTTAGACTGTTCTTCTTTTAATAAATAAAACGTGATATTAGTTTAATTCATCGTGAGATAGAATTGTTTATCTTGTTTATTATTTTTTTTTATCGGGATTAGTACGAAAGGAATTTCACTATAATTTTAAATTTTTTAATCTTTTTTTTAATTTTTTTTGTTTATTTTTTTCTTGCCTTAGTTTTCTTGTTTTTGATCCTTTAAAGAGTGCTTTTTTTTTAGTTCTTTCTTTAATTTTTTTGGTTTTTTTTATTTCTTTTGGTTTTTATGTTTGGTTTTCTTATTTTATTTGTTTGATTTTTTTGAGTGGTATTTTTGTTATCATTGTTTATTTTTCTAGTTTTTCTAAATATATTTATGTTAATGTTAATTTTTTTCTTGTTYTTTTTGTTTTCTTGTTTTTTTTTTTTTATTCTTTTTTTTTCTTTTTRGWCCCTAKTTACTATAATTCTTTAAATTTTTTTTATTATGATTTGTTTTTTTCTTTTATTTTTTGGGTTGTTTTTTGTTTGTTTTTTTTTATAAATTTTATTAGTTTTTTTCTTTGTTTTTCTGGTGCTCTTCGACTATATTAATTTTGGTTTATTAGTATAATGAGTATATTTGATTTCCAATCAAATGGTTATTAAACTATGCTATTTTAGTTTATATAAAATGTCTAATTTGTAATTAGAAGAATTTTTAGCAACTTTCTAGTTTTTGTTTTTTATAGTACTAATCATAAAGATATTGGTAGTATTTATTTAATTTTTGGTTTATGAGCTGGTATAGTTGGTTCTGCTCTTTCTATAATTATTCGTATCGAGTTAAGTAAGCCTGGTATGTTTATTGGGGATGGTCAATTATATAATTCTATTTTAACTGCTCATGCTATTTTGATAATTTTTTTTATGGTTATACCTAGTATGATTGGTGGTTTTGGTAATTGAATGGTTCCTTTAATATTAGGTGCACCTGATATAAGTTTTCCTCGATTAAATAATATTAGTTTTTGATTGTTACCTGCCTCTATTTTTTTAGTTTTTTTGGCTTGTTTTGTTGATAATGGTTTAGGTACTAGTTGAACTATTTACCCTCCTTTATCTACTTCAGGTCACCCTGGTTCTAGTGTTGATTTGGCTATTTTCAGTTTACATCTTTCTGGTATTAGTTCTATTTTAGGTGGTATTAATTTTATGTGTACTGTTAAAAATTTACGTTCTAGTTCTGTTTCTCTTAATAATATGAGTTTATTTATTTGGACTATTTTTGTTACTGTTTTTTTATTGGTTTTGTCTTTACCTGTTTTAGCTGGTGCTATTACTATGTTGTTAATTGATCGTAATTTTAATGGTTCTTTTTTTGATCCTAGTTTTGGTGGTAATCCTTTGATTTATCAGCATTTGTTTTGGTTTTTTGGTCATCCGGAAGTTTATATTTTAATTTTACCTGCTTTCGGTATTATTAGTCAATGTACTTTATATTTGACTGGTAAAAAAGAAGTTTTTGGTTATTTGGGTATGGTTTATGCTATTTTAAGTATTGGTTTAATTGGTTGTGTAGTTTGAGCTCATCACATGTATACTGTTGGTATGGATTTTGATTCTCGTGCTTATTTTACTGCTGCTACTATAGTAATTGCTGTTCCTACTGGTGTAAAAGTTTTTAGATGGTTAGCTACTTTTTTTGGTACTGTTATAGTTTACCAACCTTTGTTATTTTGAGTTATAGGTTTTATTTTTTTATTTACTATTGGTGGTTTAACTGGTGTTATGTTATCTAATTCTAGAATTGACATTATTTTACATGATACTTATTATGTAGTATCTCACTTTCATTATGTTTTAAGTCTTGGTGCTGTTTTTGGTTTGTTTGCAGGTGTTACTTTGTGATGGTCTTTTATTACTGGTTTTGTTTTGAATAAAATTTATATATATTCTGTTTTTTTTTTATTTTTTATTGGAGTTAATATGACTTTTTTTCCTTTACATTTTGCTGGTTTACATGGTTTCCCACGAAAATATGTGGATTATCCAGATGTTTATTCTTTTTGAAATGTTTTATCTTCTTTTGGTTCTCTTATTAGTATTTTTTCTCTTTTTTTTTTTGTTTTTGTTCTATTAGAATCTTTTATTAGTTATCGTGTTTTAGTTGTTGATTACTTTAATGGTGTTAGACCTGAAAATACTAATTTAGGTTATAATTTTTATCATAGTTTCCAGGATGGGGTTTATTTGAGAGTACCTCATAATTAATTGTTTTTATTTTTTATTGGTATTTTTTTCCTTTTTTATAAATTTCGACGTTTTATTTTTGTTATTATTTCTTTTGAATTTTTAATGATGGGAGTTTTTTATTTGTTTTCTTTTTTTTTTGGTTTTTTTTCTTTTTTTTACTTTTTATGTTTTAGTGTTTTTTGTAGTCTTATGGGTGTTGTTTTAATAGTTTATTTTATTAAGTTTTATGGTTGTGACTATGTTTTTTTTTAAAATCACATAATMTCAAACCCCAATTGAGTGGTTAGCTTAAGTTTAAAGCACCGGATTTTTAATCCGGGGATTAATCTGCTTAAAACTGTTTTTATTTTGATTTGAAATCAAAATTTGGATTTTTCCGCAGTTTTTGTCTTTATTTTTGATTTTTTTTTRTTGTTTTTTGTTTTTGTTTTTTGTTTTTGTTTTTTGTTTTGTTTTTGTTTTTTGTTCCTTTTTTTAAGTTTTCTTTTTTTTTTTTTGATTTTGGTTTTATTGTTTTTAAATTTAATTTTTATTTAARTAGTATTRTTTTTTCTTTTGTTTTGATTTTGATTTCTGTTAGTGTTTTTTTTTATAGTCTTTATTATCTTAATATGGAAATTAATTTTTTTTATTATTTTTTTGTTTTACTTGTTTTTATTTGTAGTATATTTTTTTTGGTTTTTTGTGATAGTGTTTTTTTTGTTTTGCTTGGTTGAGATTTGTTAGGTATTTCTAGTTTTTTTTTAGTTYTWTTTTATAATAATTGGGATAGTTGTAGGGGTTCTATGAATACTGTTTTGACCAATCGTATGGGTGATTTTTTTATTTTTGTTTTTTTTTCTTTGTCTTTTTTTACTTTTTTTAATTTTTTTAGTTTTTCTTATTTTTGTTTTTATTCTTCTTTTTTTCTTGTTTTGGCTGCTTTTACTAAGAGTGCTCAGTTTCCTTTTGGTGGTTGATTGCCTAAGGCAATAAGTGCTCCTACTCCTGTTAGTTCTTTGGTACATAGTAGTACTCTTGTCACTGCTGGTATTGTTTTGATAATTAAATTTAATGTTATTATTATGAGTTCTTTTCTTTTGAAGTTGGTTCTTATTTCTGGTGTTTTTACTATGTTTTTTTCTAGTTTTTGTGCTTTATATGAGAATGATTTAAAGAAGGTTGTTGCTCTTAGTACTTTATCTCAAATGGGTCTTTCTATGGTTTCTTTTGGTTTTGGTTTAAGTTTTCTTTGTTATGTTCATTTATTGAGTCATGCTATTTTTAAGAGTTGTCTTTTCATACAGATTGGTTATTTGATTCATTGTTCTTTTGGTCAACAGGATGGTCGTGGTTATTCTTTTGGTAATTTACCTTATTTTGTCCAGCTTCAGATTTTGATTACTCTTTTTTGTTTGTGTGGTTTGTTTTTTTTGAGTGGTTCTGTTAGTAAAGATTATATTCTTGTTTATTTTTTTTCTAATTATTTTATGTTTTTTTTTTCTTTTTTTTTTTTTATTTCTGTTTTTATTWCTTTTTTATATAGTTATCGTATTTGAAGTAGTCTTTTTTTAACTTTTTTTAATTCTTTATATTATAGTTGTAGTAGTTTTTTRTTTTTTTTTATTAGTATTCCTTTGGTTTTTTTTTCTTTRTTTTTTATTTGGTGGTTGAATCTTAATTTTTTTAGAATTCCTGTTGTTTTTGTTTATATTGATTTTTATTTTTTTTTTTTTTTTATTTTATTGTTTTTTTTCTTTTATTTTATTGTTTTTAAGTTTTTATCTTTTTCTKTTTATTGTTTTTTGATAGATTATTTTCCTATTTTGTTTACTCGTTTTTTTTATGATTTTAAGTTTTTTGATCTGTTTTTGAATAAGTTAAATTTTACTTTTTTTTCTTTTTTTTCTTTTTCTAGTTTTGTTTCTATATCTTTTTATTTTAATAAGTTTAATTTTTTRGTTGTTTTTATTTTTCTTATTTTTGTTGTTTTTTAGRTATCTAATTTATTTTTTTAGTTTTTTAAAGTTTTTTTTTTTGTTGATTTTTTTTTTTTTTTATGATTTTTTTTTTTTGCTTTTTTYTTTTKCTTTTTKTTTTTTTTGTTTTAGTTTTTTTTGTTGGTCTGGTWATTTTTTTTTAATTGATTCTTATTTTTATGTTGCYGTTTGTTTTATGTCTGTTTTTATTTTTTCTTTGGTTTTGGTTTCTGAGCGTCATCGTGTTATTGTTTTTTTTTCTAAGGTTCTTTTRGTTATTTCTTTTTTTTTTTTTTTTTCTTATAGTGTTTTTTATTTGTATGTTTTTTTTGAGCTTTCTATAGTTCCTATTATTATTTTAATTCTTGGTTATGGTTATCAGATTGAGAAGGTTAATTCTTTTTTTTATCTTGTGTTTTATGCTACTTTTTGTAGTGTTCCTTTTCTTTTTGTTTATTTTAGTTTGGATTTTTTTTTTGTTGTTCCTTATTTTGATTGTTTTATTTCTTGGGAAATGGTTTTTATTATTAGTTTGGCTTTTATAATGAAATTTCCTGTTTTTTTTTTACATCTTTGGCTACCTAAAGCTCATGTTGAAGCTCCTACTTCTGCTAGTATTTTATTAGCTGGTTTGTTATTGAAGTTTGGTACTGTTGGGTTTGTTCGTATTATAAAGAGTCTTAGTTATTGTCATATTAATTATTGGTTTTTTTTTTCAGTTTTGGGTATGTTTATTTCTTGTTTTGTTTGTGTTTTTCAGAGTGATTTTAAGTCTTTAGCTGCTTATTCTTCTGTTGTTCATATGAATTTTTTGTTGTTTTTTCTTTTGTTTTTTGGTTTATACTCTAAAACTGGTAGTTTTTTAATGATGGTTTCTCATGGTTATACTTCTTCTGTTATGTTTTATTTTATTGGTGAGTTTTATCGTTCTTTAGGTAGTCGAATGATTTATTTTTTGAATAGTTTTATGTCTTCTAGTTTTATTTTTTCTTTCTTGATTTCTTTGGTTTTTTTATCTAATTGTGGTATACCTCCTTCTATTTCTTTTTTTTCTGAGTTTTTTTCTTTTTCTGGTTTTTTTTCTTTGTTTTATAATGTTTTTTTTTTRGTTTTTTTTTATTTTTTTGTTTCTTTTTATTATTGTGTTTATATTATTGTTATTTCTTTTTTAGGTAAGAAGTTTTTTTTTTTTAAGAGTTGATTTTTTTTTTGWTCTCTTCCTTTAATTTTTTTTTGTTTTAATGTTTTTGGTTTTTTTTTATTTTTTTAATAGATTTAAGTTAAGTTAAACTATTAGTCTTCAAAACTAAAAATTTTATCTATAAGGTATTTAGTAGGAATTTTCTATATCCAATTGCGGTTTGGAAGTTTTTTTACCTTAACAAATTTTAGGCGAGTCTTCTAAACTTGTTTTGGGTTTTCCCGTTTGTTTTTTAAGTTTTTTCATAATTTCCATGTTTTGAGTTTTTCTACTTATCCTTTTTTTATGTTTATTTCTTTAAGTTCTCTTTTTTCTTCTTTTGTTGTTTTTTTCAAGTTTGGTATTTTTTCTTTTCTTTTTTTTTCTTTTTTTTCTTTTTTAGTTCTTATTTTTTGTTGGTTTAAAGATATTTGTATGGAGGGTCTTTGTGGTTATCATAATTTTTATGTTATAGATGGTTTTAAGTTTGGTTTTGTTTTGTTTATTTTTAGGGAATTAATGTTTTTTTTTGGTGTTTTTTGGTTTTATTTTGATTCTGCTTTGGTTCCTGCTCATGAGATTGGTTGTGGTTGGGGATTTTTTGGTTTTGATAAGATTAATCCTTTTGGAGTTCCTCTTTTAAATACTGTTATTCTTCTCAGAAGTGGTGTTACTGTTACTTGGTCTCATTATTGTCTTTTGAATAATTTTTATTGTTTAGATGGTTTAATTTTAACTATTCTTCTTTCTTTTATTTTTATTTTGGTTCAGTTTTTTGAGTATAAGAGTTCTAGTTTTTCTATTTCTGATGGTGTTTATGGTAGTATTTTTTATTTTTCTACTGGTTTTCATGGTTTTCATGTTATTTTAGGTTCTATTTTTTTGACTTATAATCTTTTTCGTTTTTTATTATATCATTTTAATTATTCTCATCATTTGGGTTATGAGTTTTCTATTTTGTATTGGCATTTTGTAGATGTTGTTTGGTTATTTTTATTTGTTTTTGTTTATTGGTGAGGTTATTAGGTTTTATTTTTACTTTTTGGATTTTTTTAAYTTTTTTGATTTTTTTMTTTTTGTTTTTGTTTTACAGTTTATTTTTTGTCAAAAGGATAGTTTAATTAGTGTTTTTTTTAATAAGTTTTTTTCTTTTTTAGTTGGTGTTTTTTCTTATAATTCTTCTTGTTCCATCAGATATATTTTTTCTTCTTTTATTTTTGTTTTTTTGTTAACTTGTTGTTTTGGTGGTTATTTTAGTTATTCTTTTTGTCCTTTGGGTATTATTGAGTTTACTTTTTTTTTTTCTTTTGTTTCTTGATTTTCTACTTTTTTGTTTTTGATTTCTAGTCAGAAGTTTTCTGTTTATATGAAGAAGTCTGGTGATGGTTTTTTTAAGACTTTTTTTTTATTGTTTGTTGAGATTATTAGTGAGTTTAGTCGTCCTATTGCTTTGAGTGTTCGTTTGTTTGCTAATATTATAGTTGGTCATGTTATTAGTGCTTGTTTTTATGTTTTTTTTGAGTGTGTTTTTGGTTTTTCTTTTTTAATTGTTTTTGCTATTGTTTTTGAGTGTTTTGTTTTTATTTTGCAGAGTTATATTTTTTCTCGTTTAATTTATTTATATATTAACGAGTAGCTTTTTAGTTTATTTAAAATTTTTACTTGTGGTGTAAAGGAAATTTGAGCTTTGTAAGTTAGTTTAAGTAGAATTTTTGTTTTTGGTGCAAATGGTTATCTTACATTGAGGATTATTTTAATTTAGAATATTTAGCTGTTAACTAAAAGGTTTATCTTCATAAGAGTTTAGTTTATATTTAAAATATTAAATTGTAAATTTAAAGTTTTTTGCTCTTGCAGTAATTAGTTTAATTAAAATATAACATTTGGATTGTTAAGTTTTTTTACTGATTTTTYTTTTATTTTTTTGTTATTTTTGTTTTTTTTTTAAATTGTTTTATTTGTAATATTATTTTTTGATGGAGTGTTTTTTTTTTAATGWCTCTTGTTTTTGTTTTTTTAAATTTTAATAATTCTTATTCTTCTATTAATTATTTTATTTTTCAGGAGTTTCTTGGTTTGCTTTTTGTTTTTTTTTCTTTTGGTGTTTTTCAATTTTTTATTATTTTATTAAARGTTGGTGTATCTCCTTTTCATTTTTGGTGTTTAAATATTTTTAATGGTCTTAGAGGTTTTAGCACTTTTTGATTTCTTACTTTTCAAAAGTTACCCTATTTTCCTGTTTTTTCTTTTATTTTTGATTATAGTTTTTTTTTTTTTCTTGTTTTTGGTATTATTTTTTGTTATTTYAATCTTTTTTTTTGTAAATCTTTTAAGAGCATAGTTTTTATTTCTTCTGTTGAGTCTTTTAATTGGTTGTTAATTTCTCTTTTTTCTTCTTTGTTTTCTGGTTTTTTTTTGTTTCTTTATTATGTTTTTGTTATGTTTTTTTTGTTGGATTACAGTTCTACTAAAGGTTATGATTTTTATAATTGGGAATTGGTTTTTCTTTTTATAAATTTTCCTATGACTATTACTTTTTTTATTAAAATTTTTTCTATTATTTTTTTTTTTAATATTAGTTCTTTTTATCTRTTGTTTGTTTTATTTTTAATGGTTTTTTCTGTTTTTGGTTTTGGTTTTTGGTTTTTTAATGTTGGTTTAAAATTTAGTTATTATGGTTTTTATAATTTTAGTTTTTTTTATTTTGTTTTTTTTCCTTTGATGTTTTTTTGTCTTTTTTAAAAGAGTTTTAGTTTATATAGAATTTATCACTTACAATGATGGGGTTTAAACTCTTACCAATTTAGTAAAATTTTATTATATTGCTTTGATATGGCAAAGTTCTTTTTGATTTGGTATTTTTTGTTTTATTTTTAGTAGCTCTTTTTTCTTTTTTATTTGYTTTTTTTTTTTATTTGTTTGTTTATTTTGCTTCTTTTTTTGATTTTTATTTTTGTAAGTCTTCTTCTTTTGAGAGTGGTTTTATGAGTGTTGGTTTAATTCAGAATTCTTTTAGAATTCACTTTTTTGTTATTATAATTATGTTTGTTGTTTTTGATTTGGAGATTGTTATTTTTATTGGTATTCTTATTTCTGATTTAAATTCTTTTGTTTGTTTTTTTTTTTTGTTTTTTTTTTTGTTCTTGTTTTTTTATATGGAGTGGTATTATGGTAAGCTTGTCTGAAATTTTTAATAGTAAAAAACTTTATTATAATTTAGTATATCTCGTTGTCGTTGAGAAGGTTTTAAGTTTTATCTTATTATTATATTTTTTTTTTTTCTTGTTTTTAGTATCAAAAGCCAGTTGGGGTTTTGATATATTATATATTATATATTATAAAAATAATATAAATATAATATATTTATTAATTATATTTATATATAAATAATTATATTTATATATATAAATAATTATATTTATATTATTTTTATTATGTATGTANNNATATTAATGTTGATATTAATTAGTTAATATCATATCCTTTATTTAGGATAATTGTTTGAGGTAAATTTTATTAATTAGGTAAACTTGTTTCATTTAAGCTGATAAACTTTGGACTTTTTTAAGTCCCAAAAGTTTCAGGAAGACAAGTTTACCTAATTAATGGTTTTATTTTAATTGAAATTATATGTCTATAAGTTCGATTAAAATAAAATTTTGTAGTATGANNNNNNNNNNNNNNNNNNNNNNNNNNNNNNNNNNNNNN
```
